# Precise dose verification in proton therapy using Positron Emission Tomography

**DOI:** 10.1101/2025.08.02.25332864

**Authors:** Marcin Balcerzyk, Marta Freire, Rubén Fernandez de la Rosa, Miguel Angel Pozo, Rhodri Lyn Smith, Gaspar Sanchez-Merino, Antonio Gonzalez

## Abstract

**Background:** Proton and ion therapy have gained significant importance in radiation therapy cancer treatment due to their favorable dose distribution and tissue-sparing properties. In conventional gamma radiation therapy some methods of *in vivo* dose verification are possible with current medical devices. Proton and ion therapy dose verification is limited, mainly using PET for particle range. Prompt gamma methods offer low spatial resolution. This study presents initial results for in-vivo dose verification with PET imaging of F-18 during proton therapy. Although the activity concentration of F-18 generated by typical clinical doses (several Gy) is low, PET imaging performed approximately one hour post-irradiation yields sufficient image quality to derive dose-volume histograms (DVH), enabling spatial dose verification.

**Purpose:** To verify the applied dose in proton therapy *in vivo* using Positron Emission Tomography with millimetric precision.

**Materials and Methods:** We simulated proton treatment in a brain phantom using Gate and RayStation platforms to assess the production of several positron emitting isotopes. We focused on the production of fluorine-18 (F-18), given its low positron energy, which enables accurate reproduction of the dose distribution. To evaluate the detectability of the anticipated low activity concentrations (on the order of a few Bq/mL) following a 3 Gy proton irradiation, we tested three PET systems: two preclinical scanners based on LYSO detectors and one clinical scanner based on BGO crystals. Finally, we have analyzed the dose-volume histograms for simulated and measured dose and activity distributions and compared them with the planned ones.

**Results:** F-18 PET imaging in proton therapy correlates with delivered dose within 5% error and matches the planned dose fall-off edge within 1 mm, enabling accurate and precise *in vivo* dose verification.

**Conclusion:** The dose verification in proton therapy using F-18 Positron Emission Tomography allows higher precision of dose than other positron emitters like C-11, N-12 or O-15.

**Key Results:** **Key Results:** In proton therapy, in-vivo F-18 production correlates with the deposited dose in the patient with a 5% margin of error. The leading-edge position of the F-18 activity distribution agrees with the planned dose fall off within 1 mm. Furthermore, the feasibility of detecting low activity concentrations typical of proton therapy (Bq/ml range) has been demonstrated using both preclinical and clinical PET scanners.

**Required Summary Statement:** In proton therapy the delivered dose to the patient can be measured *in vivo* using Positron Emission Tomography by imaging the production of F-18 isotope, achieving millimetric spatial accuracy.

## Supplemental Material 1 for "Precise dose verification in proton therapy using Positron Emission Tomography": Materials.xml

```
<?xml version="1.0"?>
<materials>
  <material name="LSO">
    <propertiestable>
      <property name="SCINTILLATIONYIELD" value="26000" unit="1/MeV"/>
      <property name="RESOLUTIONSCALE" value="4.41"/>
      <property name="SCINTILLATIONTIMECONSTANT1" value="40" unit="ns"/>
      <propertyvector name="SCINTILLATIONCOMPONENT1" energyunit="eV">
        <ve energy="2.95167" value="1"/>
      </propertyvector>
      <propertyvector name="ABSLENGTH" unit="m" energyunit="eV">
        <ve energy="1.84" value="50"/>
        <ve energy="4.08" value="50"/>
      </propertyvector>
      <propertyvector name="RINDEX" energyunit="eV">
        <ve energy="1.84" value="1.82"/>
        <ve energy="4.08" value="1.82"/>
      </propertyvector>
    </propertiestable>
  </material>

  <material name="Air">
    <propertiestable>
      <propertyvector name="ABSLENGTH" unit="m" energyunit="eV">
        <ve energy="1.84" value="50"/>
        <ve energy="4.08" value="50"/>
      </propertyvector>
      <propertyvector name="RINDEX" energyunit="eV">
        <ve energy="1.84" value="1.000277"/>
        <ve energy="4.08" value="1.000277"/>
      </propertyvector>

    </propertiestable>
  </material>

  <material name="Epoxy">
    <propertiestable>
      <propertyvector name="ABSLENGTH" unit="m" energyunit="eV">
        <ve energy="1.84" value="50"/>
        <ve energy="4.08" value="50"/>
      </propertyvector>
      <propertyvector name="RINDEX" energyunit="eV">
        <ve energy="1.84" value="1.5"/>
        <ve energy="4.08" value="1.5"/>
      </propertyvector>
    </propertiestable>
  </material>

  <material name="Biomimic">
    <propertiestable>
      <propertyvector name="ABSLENGTH" unit="cm" energyunit="eV">
        <ve energy="1.97" value="0.926"/>
        <ve energy="2.34" value="0.847"/>
      </propertyvector>
      <propertyvector name="RINDEX" energyunit="eV">
        <ve energy="1.97" value="1.521"/>
        <ve energy="2.34" value="1.521"/>
      </propertyvector>
      <property name="MIEHG_FORWARD" value="0.62"/>
      <property name="MIEHG_BACKWARD" value="0.62"/>
      <property name="MIEHG_FORWARD_RATIO" value="1.0"/>
      <propertyvector name="MIEHG" unit="cm" energyunit="eV">
        <ve energy="1.97" value="0.04"/>
        <ve energy="2.34" value="0.043"/>
      </propertyvector>
    </propertiestable>
  </material>

  <material name="Brain">
    <propertiestable>
      <propertyvector name="RINDEX" energyunit="eV">
        <ve energy="1.0" value="1.4"/>
        <ve energy="2.0" value="1.4"/>
      </propertyvector>
      <propertyvector name="ABSLENGTH" unit="mm" energyunit="eV">
        <ve energy="1.0" value="31.25"/>
        <ve energy="2.0" value="31.25"/>
      </propertyvector>
      <property name="MIEHG_FORWARD" value="0.85"/>
      <property name="MIEHG_BACKWARD" value="0.85"/>
      <property name="MIEHG_FORWARD_RATIO" value="1.0"/>
      <propertyvector name="MIEHG" unit="mm" energyunit="eV">
        <ve energy="1.0" value="0.0568"/>
        <ve energy="2.0" value="0.0568"/>
      </propertyvector>
    </propertiestable>
  </material>

  <material name="Kidney">
    <propertiestable>
      <propertyvector name="RINDEX" energyunit="eV">
        <ve energy="1.0" value="1.4"/>
        <ve energy="2.0" value="1.4"/>
      </propertyvector>
      <propertyvector name="ABSLENGTH" unit="mm" energyunit="eV">
        <ve energy="1.0" value="9."/>
        <ve energy="2.0" value="9."/>
      </propertyvector>
      <property name="MIEHG_FORWARD" value="0.85"/>
      <property name="MIEHG_BACKWARD" value="0.85"/>
      <property name="MIEHG_FORWARD_RATIO" value="1.0"/>
      <propertyvector name="MIEHG" unit="mm" energyunit="eV">
        <ve energy="1.0" value="0.0697"/>
        <ve energy="2.0" value="0.0697"/>
      </propertyvector>
    </propertiestable>
  </material>

  <material name="Epidermis">
    <propertiestable>
      <propertyvector name="RINDEX" energyunit="eV">
        <ve energy="1.0" value="1.37"/>
        <ve energy="5.0" value="1.37"/>
        <ve energy="6.0" value="1.37"/>
      </propertyvector>
      <propertyvector name="ABSLENGTH" unit="mm" energyunit="eV">
        <ve energy="1." value="30.3"/>
        <ve energy="2." value="30.3"/>
      </propertyvector>
      <property name="MIEHG_FORWARD" value="0.8"/>
      <property name="MIEHG_BACKWARD" value="0.8"/>
      <property name="MIEHG_FORWARD_RATIO" value="1.0"/>
      <propertyvector name="MIEHG" unit="mm" energyunit="eV">
        <ve energy="1.8" value="0.07326"/>
        <ve energy="1.87" value="0.07326"/>
        <ve energy="2.0" value="0.07326"/>
      </propertyvector>
    </propertiestable>
  </material>

  <material name="Hypodermis">
    <propertiestable>
      <propertyvector name="RINDEX" energyunit="eV">
        <ve energy="1.0" value="1.37"/>
        <ve energy="5.0" value="1.37"/>
        <ve energy="6.0" value="1.37"/>
      </propertyvector>
      <propertyvector name="ABSLENGTH" unit="mm" energyunit="eV">
        <ve energy="1." value="77"/>
        <ve energy="2." value="77"/>
      </propertyvector>
      <property name="MIEHG_FORWARD" value="0.8"/>
      <property name="MIEHG_BACKWARD" value="0.8"/>
      <property name="MIEHG_FORWARD_RATIO" value="1.0"/>
      <propertyvector name="MIEHG" unit="mm" energyunit="eV">
        <ve energy="1.8" value="0.15873"/>
        <ve energy="1.87" value="0.15873"/>
        <ve energy="2.0" value="0.15873"/>
      </propertyvector>
   </propertiestable>
  </material>

<material name="Water">
    <propertiestable>
<!--  <propertyvector name="ABSLENGTH" unit="m" energyunit="eV">
        <ve energy="1.0" value="50"/>
        <ve energy="1.97" value="50"/>
        <ve energy="2.34" value="50"/>
        <ve energy="4.0" value="50"/>
      </propertyvector> -->
      <propertyvector name="RINDEX" energyunit="eV">
        <ve energy="1.0" value="1.33"/>
        <ve energy="5.0" value="1.33"/>
        <ve energy="6.0" value="1.33"/>
        <ve energy="7.0" value="1.33"/>
      </propertyvector>
<!-- For Rayleigh scattering testing purpose you can use these values for the Rayleigh scattering lengths -->
<!--     <propertyvector name="RAYLEIGH" unit="mm" energyunit="eV">
        <ve energy="1.0" value="10.8"/>
        <ve energy="1.97" value="10.8"/>
        <ve energy="2.34" value="10.3"/>
        <ve energy="4.0" value="10.4"/>
      </propertyvector>-->
<!-- The *real* values:  photon energy = [1eV, 1.97eV, 2.34eV, 4eV] ==> scattering lengths = [km, 900m, 500m, 70m] -->
<!-- If you do not provide any RAYLEIGH property vector for Water, Geant4 automatically calculates Water scattering
lengths using Einstein-Smoluchowski formula -->
<!--   </propertiestable>-->
      <property name="MIEHG_FORWARD" value="0.6"/>
      <property name="MIEHG_BACKWARD" value="0.6"/>
      <property name="MIEHG_FORWARD_RATIO" value="1.0"/>
      <propertyvector name="MIEHG" unit="mm" energyunit="eV">
        <ve energy="1.0" value="2.3"/>
        <ve energy="5.0" value="1.3"/>
        <ve energy="6.0" value="3.2"/>
        <ve energy="7.0" value="6.7"/>
      </propertyvector>
    </propertiestable>
  </material>

  <material name="RhB">
    <propertiestable>
      <propertyvector name="RINDEX" energyunit="eV">
        <ve energy="1.0" value="1.4"/>
        <ve energy="1.77" value="1.4"/>
        <ve energy="1.85" value="1.4"/>
        <ve energy="1.9" value="1.4"/>
        <ve energy="2.0" value="1.4"/>
        <ve energy="2.07" value="1.4"/>
        <ve energy="2.14" value="1.4"/>
        <ve energy="2.17" value="1.4"/>
        <ve energy="2.21" value="1.4"/>
        <ve energy="2.25" value="1.4"/>
        <ve energy="2.34" value="1.4"/>
        <ve energy="2.38" value="1.4"/>
        <ve energy="2.48" value="1.4"/>
        <ve energy="2.75" value="1.4"/>
        <ve energy="3.1" value="1.4"/>
        <ve energy="3.54" value="1.4"/>
        <ve energy="4.13" value="1.4"/>
      </propertyvector>
      <propertyvector name="WLSABSLENGTH" unit="cm" energyunit="eV">
<!-- Only one wavelength is absorbed:
The WLS process has an absorption spectrum and an emission spectrum. If these overlap then a WLS photon may in
turn be absorpted and emitted again. If you do not want that you need to avoid such overlap. The WLS process does
not distinguish between 'original' photons and WLS photons. -->
        <ve energy="2.20" value="0.2"/>
        <ve energy="2.21" value="0.2"/>
        <ve energy="2.22" value="0.2"/>
<!--    <ve energy="3.19" value="4.15"/>
        <ve energy="3.2" value="4.17"/>
        <ve energy="3.21" value="4.18"/>-->
     </propertyvector>
     <propertyvector name="WLSCOMPONENT" energyunit="eV">
        <ve energy="1.770"  value="0.01"/>
        <ve energy="1.772"  value="0.01"/>
        <ve energy="1.775"  value="0.01"/>
        <ve energy="1.777"  value="0.02"/>
        <ve energy="1.780"  value="0.02"/>
        <ve energy="1.782"  value="0.02"/>
        <ve energy="1.785"  value="0.02"/>
        <ve energy="1.787"  value="0.02"/>
        <ve energy="1.790"  value="0.02"/>
        <ve energy="1.793"  value="0.02"/>
        <ve energy="1.795"  value="0.02"/>
        <ve energy="1.798"  value="0.02"/>
        <ve energy="1.800"  value="0.02"/>
        <ve energy="1.803"  value="0.02"/>
        <ve energy="1.806"  value="0.02"/>
        <ve energy="1.808"  value="0.02"/>
        <ve energy="1.811"  value="0.02"/>
        <ve energy="1.814"  value="0.02"/>
        <ve energy="1.816"  value="0.02"/>
        <ve energy="1.819"  value="0.02"/>
        <ve energy="1.822"  value="0.02"/>
        <ve energy="1.824"  value="0.02"/>
        <ve energy="1.827"  value="0.02"/>
        <ve energy="1.830"  value="0.02"/>
        <ve energy="1.832"  value="0.02"/>
        <ve energy="1.835"  value="0.02"/>
        <ve energy="1.838"  value="0.02"/>
        <ve energy="1.841"  value="0.02"/>
        <ve energy="1.843"  value="0.02"/>
        <ve energy="1.846"  value="0.02"/>
        <ve energy="1.849"  value="0.02"/>
        <ve energy="1.852"  value="0.02"/>
        <ve energy="1.854"  value="0.03"/>
        <ve energy="1.857"  value="0.03"/>
        <ve energy="1.860"  value="0.03"/>
        <ve energy="1.863"  value="0.03"/>
        <ve energy="1.866"  value="0.03"/>
        <ve energy="1.868"  value="0.03"/>
        <ve energy="1.871"  value="0.03"/>
        <ve energy="1.874"  value="0.03"/>
        <ve energy="1.877"  value="0.03"/>
        <ve energy="1.880"  value="0.03"/>
        <ve energy="1.883"  value="0.03"/>
        <ve energy="1.885"  value="0.04"/>
        <ve energy="1.888"  value="0.04"/>
        <ve energy="1.891"  value="0.04"/>
        <ve energy="1.894"  value="0.04"/>
        <ve energy="1.897"  value="0.04"/>
        <ve energy="1.900"  value="0.04"/>
        <ve energy="1.903"  value="0.05"/>
        <ve energy="1.906"  value="0.05"/>
        <ve energy="1.909"  value="0.05"/>
        <ve energy="1.912"  value="0.05"/>
        <ve energy="1.915"  value="0.05"/>
        <ve energy="1.917"  value="0.05"/>
        <ve energy="1.920"  value="0.06"/>
        <ve energy="1.923"  value="0.06"/>
        <ve energy="1.926"  value="0.06"/>
        <ve energy="1.929"  value="0.06"/>
        <ve energy="1.932"  value="0.07"/>
        <ve energy="1.935"  value="0.07"/>
        <ve energy="1.938"  value="0.07"/>
        <ve energy="1.942"  value="0.07"/>
        <ve energy="1.945"  value="0.08"/>
        <ve energy="1.948"  value="0.08"/>
        <ve energy="1.951"  value="0.08"/>
        <ve energy="1.954"  value="0.08"/>
        <ve energy="1.957"  value="0.09"/>
        <ve energy="1.960"  value="0.09"/>
        <ve energy="1.963"  value="0.09"/>
        <ve energy="1.966"  value="0.09"/>
        <ve energy="1.969"  value="0.1"/>
        <ve energy="1.972"  value="0.1"/>
        <ve energy="1.976"  value="0.1"/>
        <ve energy="1.979"  value="0.1"/>
        <ve energy="1.982"  value="0.11"/>
        <ve energy="1.985"  value="0.11"/>
        <ve energy="1.988"  value="0.11"/>
        <ve energy="1.991"  value="0.11"/>
        <ve energy="1.995"  value="0.12"/>
        <ve energy="1.998"  value="0.12"/>
        <ve energy="2.001"  value="0.12"/>
        <ve energy="2.004"  value="0.13"/>
        <ve energy="2.008"  value="0.13"/>
        <ve energy="2.011"  value="0.13"/>
        <ve energy="2.014"  value="0.14"/>
        <ve energy="2.017"  value="0.14"/>
        <ve energy="2.021"  value="0.15"/>
        <ve energy="2.024"  value="0.15"/>
        <ve energy="2.027"  value="0.16"/>
        <ve energy="2.031"  value="0.16"/>
        <ve energy="2.034"  value="0.17"/>
        <ve energy="2.037"  value="0.18"/>
        <ve energy="2.041"  value="0.18"/>
        <ve energy="2.044"  value="0.19"/>
        <ve energy="2.047"  value="0.2"/>
        <ve energy="2.051"  value="0.21"/>
        <ve energy="2.054"  value="0.22"/>
        <ve energy="2.058"  value="0.23"/>
        <ve energy="2.061"  value="0.24"/>
        <ve energy="2.065"  value="0.25"/>
        <ve energy="2.068"  value="0.26"/>
        <ve energy="2.071"  value="0.27"/>
        <ve energy="2.075"  value="0.28"/>
        <ve energy="2.078"  value="0.3"/>
        <ve energy="2.082"  value="0.31"/>
        <ve energy="2.085"  value="0.33"/>
        <ve energy="2.089"  value="0.34"/>
        <ve energy="2.092"  value="0.35"/>
        <ve energy="2.096"  value="0.36"/>
        <ve energy="2.099"  value="0.38"/>
        <ve energy="2.103"  value="0.39"/>
        <ve energy="2.107"  value="0.41"/>
        <ve energy="2.110"  value="0.41"/>
        <ve energy="2.114"  value="0.43"/>
        <ve energy="2.117"  value="0.44"/>
        <ve energy="2.121"  value="0.45"/>
        <ve energy="2.125"  value="0.45"/>
        <ve energy="2.128"  value="0.46"/>
        <ve energy="2.132"  value="0.45"/>
        <ve energy="2.136"  value="0.45"/>
        <ve energy="2.139"  value="0.45"/>
        <ve energy="2.143"  value="0.44"/>
        <ve energy="2.147"  value="0.43"/>
        <ve energy="2.151"  value="0.42"/>
        <ve energy="2.154"  value="0.4"/>
        <ve energy="2.158"  value="0.38"/>
        <ve energy="2.162"  value="0.36"/>
        <ve energy="2.166"  value="0.34"/>
        <ve energy="2.169"  value="0.32"/>
        <ve energy="2.173"  value="0.29"/>
        <ve energy="2.177"  value="0.27"/>
        <ve energy="2.181"  value="0.24"/>
        <ve energy="2.185"  value="0.22"/>
        <ve energy="2.189"  value="0.2"/>
        <ve energy="2.192"  value="0.18"/>
        <ve energy="2.196"  value="0.16"/>
        <ve energy="2.200"  value="0.14"/>
        <ve energy="2.204"  value="0.12"/>
        <ve energy="2.208"  value="0.11"/>
        <ve energy="2.212"  value="0.1"/>
        <ve energy="2.216"  value="0.09"/>
        <ve energy="2.220"  value="0.08"/>
        <ve energy="2.224"  value="0.07"/>
        <ve energy="2.228"  value="0.06"/>
        <ve energy="2.232"  value="0.05"/>
        <ve energy="2.236"  value="0.05"/>
        <ve energy="2.240"  value="0.04"/>
        <ve energy="2.244"  value="0.04"/>
        <ve energy="2.248"  value="0.04"/>
        <ve energy="2.252"  value="0.03"/>
        <ve energy="2.256"  value="0.03"/>
        <ve energy="2.260"  value="0.03"/>
        <ve energy="2.265"  value="0.03"/>
        <ve energy="2.269"  value="0.02"/>
        <ve energy="2.273"  value="0.02"/>
        <ve energy="2.277"  value="0.02"/>
        <ve energy="2.281"  value="0.02"/>
        <ve energy="2.285"  value="0.02"/>
        <ve energy="2.290"  value="0.02"/>
        <ve energy="2.294"  value="0.02"/>
        <ve energy="2.298"  value="0.02"/>
        <ve energy="2.302"  value="0.02"/>
        <ve energy="2.307"  value="0.02"/>
        <ve energy="2.311"  value="0.01"/>
        <ve energy="2.315"  value="0.01"/>
        <ve energy="2.320"  value="0.01"/>
        <ve energy="2.324"  value="0.01"/>
        <ve energy="2.328"  value="0.01"/>
        <ve energy="2.333"  value="0.01"/>
        <ve energy="2.337"  value="0.01"/>
        <ve energy="2.342"  value="0.01"/>
        <ve energy="2.346"  value="0.01"/>
        <ve energy="2.350"  value="0.01"/>
        <ve energy="2.355"  value="0.01"/>
        <ve energy="2.359"  value="0.01"/>
        <ve energy="2.364"  value="0.01"/>
        <ve energy="2.368"  value="0.01"/>
        <ve energy="2.373"  value="0.01"/>
        <ve energy="2.378"  value="0.01"/>
        <ve energy="2.382"  value="0.01"/>
        <ve energy="2.387"  value="0.01"/>
        <ve energy="2.391"  value="0.01"/>
        <ve energy="2.396"  value="0.01"/>
        <ve energy="2.401"  value="0.01"/>
        <ve energy="2.405"  value="0.01"/>
        <ve energy="2.410"  value="0.01"/>
        <ve energy="2.415"  value="0.01"/>
        <ve energy="2.419"  value="0.01"/>
        <ve energy="2.424"  value="0.01"/>
        <ve energy="2.429"  value="0.01"/>
        <ve energy="2.434"  value="0.01"/>
        <ve energy="2.438"  value="0.01"/>
        <ve energy="2.443"  value="0.01"/>
        <ve energy="2.448"  value="0.01"/>
        <ve energy="2.453"  value="0.01"/>
        <ve energy="2.458"  value="0.01"/>
        <ve energy="2.463"  value="0.01"/>
        <ve energy="2.468"  value="0.01"/>
        <ve energy="2.472"  value="0.01"/>
        <ve energy="2.477"  value="0.01"/>
        <ve energy="2.482"  value="0.01"/>
        <ve energy="2.487"  value="0.01"/>
        <ve energy="2.492"  value="0.01"/>
        <ve energy="2.497"  value="0.01"/>
        <ve energy="2.502"  value="0.01"/>
        <ve energy="2.507"  value="0.01"/>
        <ve energy="2.513"  value="0.01"/>
        <ve energy="2.518"  value="0.01"/>
        <ve energy="2.523"  value="0.01"/>
        <ve energy="2.528"  value="0.01"/>
        <ve energy="2.533"  value="0.01"/>
        <ve energy="2.538"  value="0.01"/>
        <ve energy="2.544"  value="0.01"/>
        <ve energy="2.549"  value="0.01"/>
        <ve energy="2.554"  value="0.01"/>
        <ve energy="2.559"  value="0.01"/>
        <ve energy="2.565"  value="0.01"/>
        <ve energy="2.570"  value="0.01"/>
        <ve energy="2.575"  value="0.01"/>
        <ve energy="2.581"  value="0.01"/>
        <ve energy="2.586"  value="0.01"/>
        <ve energy="2.591"  value="0.01"/>
        <ve energy="2.597"  value="0.01"/>
        <ve energy="2.602"  value="0.01"/>
        <ve energy="2.608"  value="0.01"/>
        <ve energy="2.613"  value="0.01"/>
        <ve energy="2.619"  value="0.01"/>
        <ve energy="2.624"  value="0.01"/>
        <ve energy="2.630"  value="0.01"/>
        <ve energy="2.636"  value="0.01"/>
        <ve energy="2.641"  value="0.01"/>
        <ve energy="2.647"  value="0.01"/>
        <ve energy="2.652"  value="0.01"/>
        <ve energy="2.658"  value="0.01"/>
        <ve energy="2.664"  value="0.01"/>
        <ve energy="2.670"  value="0.01"/>
        <ve energy="2.675"  value="0.01"/>
        <ve energy="2.681"  value="0.01"/>
        <ve energy="2.687"  value="0.01"/>
        <ve energy="2.693"  value="0.01"/>
        <ve energy="2.699"  value="0.01"/>
        <ve energy="2.705"  value="0.01"/>
        <ve energy="2.711"  value="0.01"/>
        <ve energy="2.716"  value="0.01"/>
        <ve energy="2.722"  value="0.01"/>
        <ve energy="2.728"  value="0.01"/>
        <ve energy="2.734"  value="0.01"/>
        <ve energy="2.740"  value="0.01"/>
        <ve energy="2.747"  value="0.01"/>
        <ve energy="2.753"  value="0.01"/>
        <ve energy="2.759"  value="0.01"/>
        <ve energy="2.765"  value="0.01"/>
        <ve energy="2.771"  value="0.01"/>
        <ve energy="2.777"  value="0.01"/>
        <ve energy="2.784"  value="0.01"/>
        <ve energy="2.790"  value="0.01"/>
        <ve energy="2.796"  value="0.01"/>
        <ve energy="2.802"  value="0.01"/>
        <ve energy="2.809"  value="0.01"/>
        <ve energy="2.815"  value="0.01"/>
        <ve energy="2.822"  value="0.01"/>
        <ve energy="2.828"  value="0.01"/>
        <ve energy="2.835"  value="0.01"/>
        <ve energy="2.841"  value="0.01"/>
        <ve energy="2.848"  value="0.01"/>
        <ve energy="2.854"  value="0.01"/>
        <ve energy="2.861"  value="0.01"/>
        <ve energy="2.867"  value="0.01"/>
        <ve energy="2.874"  value="0.01"/>
        <ve energy="2.881"  value="0.01"/>
        <ve energy="2.887"  value="0.01"/>
        <ve energy="2.894"  value="0.01"/>
        <ve energy="2.901"  value="0.01"/>
        <ve energy="2.908"  value="0.01"/>
        <ve energy="2.915"  value="0.01"/>
        <ve energy="2.921"  value="0.01"/>
        <ve energy="2.928"  value="0.01"/>
        <ve energy="2.935"  value="0.01"/>
        <ve energy="2.942"  value="0.01"/>
        <ve energy="2.949"  value="0.01"/>
        <ve energy="2.956"  value="0.01"/>
        <ve energy="2.963"  value="0.01"/>
        <ve energy="2.971"  value="0.01"/>
        <ve energy="2.978"  value="0.01"/>
        <ve energy="2.985"  value="0.01"/>
        <ve energy="2.992"  value="0.01"/>
        <ve energy="2.999"  value="0.01"/>
        <ve energy="3.007"  value="0.01"/>
        <ve energy="3.014"  value="0.01"/>
        <ve energy="3.021"  value="0.01"/>
        <ve energy="3.029"  value="0.01"/>
        <ve energy="3.036"  value="0.01"/>
        <ve energy="3.043"  value="0.01"/>
        <ve energy="3.051"  value="0.01"/>
        <ve energy="3.059"  value="0.01"/>
        <ve energy="3.066"  value="0.01"/>
        <ve energy="3.074"  value="0.01"/>
        <ve energy="3.081"  value="0.01"/>
        <ve energy="3.089"  value="0.01"/>
        <ve energy="3.097"  value="0.01"/>
      </propertyvector>
      <property name="WLSTIMECONSTANT" value="1.7" unit="ns"/>
    </propertiestable>
  </material>

  <material name="FITC">
    <propertiestable>
      <propertyvector name="RINDEX" energyunit="eV">
        <ve energy="1.0" value="1.4"/>
        <ve energy="2.5" value="1.4"/>
        <ve energy="4.13" value="1.4"/>
      </propertyvector>
      <propertyvector name="WLSABSLENGTH" unit="cm" energyunit="eV">
        <ve energy="3.19" value="2.81"/>
        <ve energy="3.2" value="2.82"/>
        <ve energy="3.21" value="2.81"/>
      </propertyvector>
      <propertyvector name="WLSCOMPONENT" energyunit="eV">
        <ve energy="1.771"  value="0.016"/>
        <ve energy="1.773"  value="0.016"/>
        <ve energy="1.776"  value="0.016"/>
        <ve energy="1.778"  value="0.016"/>
        <ve energy="1.781"  value="0.016"/>
        <ve energy="1.784"  value="0.016"/>
        <ve energy="1.786"  value="0.016"/>
        <ve energy="1.789"  value="0.016"/>
        <ve energy="1.791"  value="0.016"/>
        <ve energy="1.794"  value="0.016"/>
        <ve energy="1.797"  value="0.016"/>
        <ve energy="1.799"  value="0.016"/>
        <ve energy="1.802"  value="0.016"/>
        <ve energy="1.804"  value="0.016"/>
        <ve energy="1.807"  value="0.016"/>
        <ve energy="1.810"  value="0.016"/>
        <ve energy="1.812"  value="0.016"/>
        <ve energy="1.815"  value="0.016"/>
        <ve energy="1.818"  value="0.016"/>
        <ve energy="1.820"  value="0.016"/>
        <ve energy="1.823"  value="0.024"/>
        <ve energy="1.826"  value="0.024"/>
        <ve energy="1.828"  value="0.024"/>
        <ve energy="1.831"  value="0.024"/>
        <ve energy="1.834"  value="0.024"/>
        <ve energy="1.836"  value="0.024"/>
        <ve energy="1.839"  value="0.024"/>
        <ve energy="1.842"  value="0.024"/>
        <ve energy="1.845"  value="0.024"/>
        <ve energy="1.847"  value="0.024"/>
        <ve energy="1.850"  value="0.024"/>
        <ve energy="1.853"  value="0.024"/>
        <ve energy="1.856"  value="0.024"/>
        <ve energy="1.858"  value="0.024"/>
        <ve energy="1.861"  value="0.032"/>
        <ve energy="1.864"  value="0.032"/>
        <ve energy="1.867"  value="0.032"/>
        <ve energy="1.870"  value="0.032"/>
        <ve energy="1.873"  value="0.032"/>
        <ve energy="1.875"  value="0.032"/>
        <ve energy="1.878"  value="0.032"/>
        <ve energy="1.881"  value="0.032"/>
        <ve energy="1.884"  value="0.032"/>
        <ve energy="1.887"  value="0.032"/>
        <ve energy="1.890"  value="0.040"/>
        <ve energy="1.893"  value="0.040"/>
        <ve energy="1.895"  value="0.040"/>
        <ve energy="1.898"  value="0.040"/>
        <ve energy="1.901"  value="0.040"/>
        <ve energy="1.904"  value="0.040"/>
        <ve energy="1.907"  value="0.040"/>
        <ve energy="1.910"  value="0.048"/>
        <ve energy="1.913"  value="0.048"/>
        <ve energy="1.916"  value="0.048"/>
        <ve energy="1.919"  value="0.048"/>
        <ve energy="1.922"  value="0.048"/>
        <ve energy="1.925"  value="0.048"/>
        <ve energy="1.928"  value="0.056"/>
        <ve energy="1.931"  value="0.056"/>
        <ve energy="1.934"  value="0.056"/>
        <ve energy="1.937"  value="0.056"/>
        <ve energy="1.940"  value="0.056"/>
        <ve energy="1.943"  value="0.063"/>
        <ve energy="1.946"  value="0.063"/>
        <ve energy="1.949"  value="0.063"/>
        <ve energy="1.952"  value="0.063"/>
        <ve energy="1.955"  value="0.071"/>
        <ve energy="1.958"  value="0.071"/>
        <ve energy="1.961"  value="0.071"/>
        <ve energy="1.965"  value="0.079"/>
        <ve energy="1.968"  value="0.079"/>
        <ve energy="1.971"  value="0.079"/>
        <ve energy="1.974"  value="0.087"/>
        <ve energy="1.977"  value="0.087"/>
        <ve energy="1.980"  value="0.087"/>
        <ve energy="1.983"  value="0.095"/>
        <ve energy="1.987"  value="0.095"/>
        <ve energy="1.990"  value="0.095"/>
        <ve energy="1.993"  value="0.103"/>
        <ve energy="1.996"  value="0.103"/>
        <ve energy="1.999"  value="0.111"/>
        <ve energy="2.003"  value="0.111"/>
        <ve energy="2.006"  value="0.119"/>
        <ve energy="2.009"  value="0.119"/>
        <ve energy="2.012"  value="0.127"/>
        <ve energy="2.016"  value="0.127"/>
        <ve energy="2.019"  value="0.127"/>
        <ve energy="2.022"  value="0.135"/>
        <ve energy="2.026"  value="0.135"/>
        <ve energy="2.029"  value="0.143"/>
        <ve energy="2.032"  value="0.151"/>
        <ve energy="2.035"  value="0.151"/>
        <ve energy="2.039"  value="0.159"/>
        <ve energy="2.042"  value="0.159"/>
        <ve energy="2.046"  value="0.167"/>
        <ve energy="2.049"  value="0.167"/>
        <ve energy="2.052"  value="0.175"/>
        <ve energy="2.056"  value="0.183"/>
        <ve energy="2.059"  value="0.183"/>
        <ve energy="2.063"  value="0.190"/>
        <ve energy="2.066"  value="0.198"/>
        <ve energy="2.069"  value="0.198"/>
        <ve energy="2.073"  value="0.206"/>
        <ve energy="2.076"  value="0.214"/>
        <ve energy="2.080"  value="0.214"/>
        <ve energy="2.083"  value="0.222"/>
        <ve energy="2.087"  value="0.230"/>
        <ve energy="2.090"  value="0.230"/>
        <ve energy="2.094"  value="0.238"/>
        <ve energy="2.097"  value="0.246"/>
        <ve energy="2.101"  value="0.254"/>
        <ve energy="2.105"  value="0.254"/>
        <ve energy="2.108"  value="0.262"/>
        <ve energy="2.112"  value="0.270"/>
        <ve energy="2.115"  value="0.278"/>
        <ve energy="2.119"  value="0.286"/>
        <ve energy="2.123"  value="0.294"/>
        <ve energy="2.126"  value="0.294"/>
        <ve energy="2.130"  value="0.310"/>
        <ve energy="2.134"  value="0.310"/>
        <ve energy="2.137"  value="0.325"/>
        <ve energy="2.141"  value="0.325"/>
        <ve energy="2.145"  value="0.341"/>
        <ve energy="2.148"  value="0.349"/>
        <ve energy="2.152"  value="0.357"/>
        <ve energy="2.156"  value="0.365"/>
        <ve energy="2.160"  value="0.381"/>
        <ve energy="2.163"  value="0.389"/>
        <ve energy="2.167"  value="0.405"/>
        <ve energy="2.171"  value="0.413"/>
        <ve energy="2.175"  value="0.429"/>
        <ve energy="2.179"  value="0.437"/>
        <ve energy="2.182"  value="0.452"/>
        <ve energy="2.186"  value="0.460"/>
        <ve energy="2.190"  value="0.476"/>
        <ve energy="2.194"  value="0.484"/>
        <ve energy="2.198"  value="0.500"/>
        <ve energy="2.202"  value="0.516"/>
        <ve energy="2.206"  value="0.532"/>
        <ve energy="2.210"  value="0.540"/>
        <ve energy="2.214"  value="0.563"/>
        <ve energy="2.218"  value="0.571"/>
        <ve energy="2.222"  value="0.587"/>
        <ve energy="2.226"  value="0.603"/>
        <ve energy="2.230"  value="0.619"/>
        <ve energy="2.234"  value="0.627"/>
        <ve energy="2.238"  value="0.643"/>
        <ve energy="2.242"  value="0.651"/>
        <ve energy="2.246"  value="0.667"/>
        <ve energy="2.250"  value="0.683"/>
        <ve energy="2.254"  value="0.698"/>
        <ve energy="2.258"  value="0.706"/>
        <ve energy="2.262"  value="0.722"/>
        <ve energy="2.266"  value="0.730"/>
        <ve energy="2.270"  value="0.746"/>
        <ve energy="2.275"  value="0.754"/>
        <ve energy="2.279"  value="0.762"/>
        <ve energy="2.283"  value="0.770"/>
        <ve energy="2.287"  value="0.778"/>
        <ve energy="2.291"  value="0.786"/>
        <ve energy="2.296"  value="0.794"/>
        <ve energy="2.300"  value="0.802"/>
        <ve energy="2.304"  value="0.810"/>
        <ve energy="2.308"  value="0.817"/>
        <ve energy="2.313"  value="0.825"/>
        <ve energy="2.317"  value="0.825"/>
        <ve energy="2.321"  value="0.841"/>
        <ve energy="2.326"  value="0.841"/>
        <ve energy="2.330"  value="0.857"/>
        <ve energy="2.334"  value="0.857"/>
        <ve energy="2.339"  value="0.873"/>
        <ve energy="2.343"  value="0.873"/>
        <ve energy="2.348"  value="0.889"/>
        <ve energy="2.352"  value="0.889"/>
        <ve energy="2.357"  value="0.913"/>
        <ve energy="2.361"  value="0.913"/>
        <ve energy="2.366"  value="0.929"/>
        <ve energy="2.370"  value="0.929"/>
        <ve energy="2.375"  value="0.952"/>
        <ve energy="2.379"  value="0.960"/>
        <ve energy="2.384"  value="0.968"/>
        <ve energy="2.388"  value="0.976"/>
        <ve energy="2.393"  value="0.984"/>
        <ve energy="2.398"  value="0.992"/>
        <ve energy="2.402"  value="1.000"/>
        <ve energy="2.407"  value="0.992"/>
        <ve energy="2.412"  value="1.000"/>
        <ve energy="2.416"  value="1.000"/>
        <ve energy="2.421"  value="1.000"/>
        <ve energy="2.426"  value="0.984"/>
        <ve energy="2.431"  value="0.984"/>
        <ve energy="2.435"  value="0.968"/>
        <ve energy="2.440"  value="0.968"/>
        <ve energy="2.445"  value="0.952"/>
        <ve energy="2.450"  value="0.952"/>
        <ve energy="2.455"  value="0.944"/>
        <ve energy="2.460"  value="0.937"/>
        <ve energy="2.464"  value="0.913"/>
        <ve energy="2.469"  value="0.905"/>
        <ve energy="2.474"  value="0.881"/>
        <ve energy="2.479"  value="0.857"/>
        <ve energy="2.484"  value="0.817"/>
        <ve energy="2.489"  value="0.786"/>
        <ve energy="2.494"  value="0.738"/>
        <ve energy="2.499"  value="0.690"/>
        <ve energy="2.504"  value="0.635"/>
        <ve energy="2.509"  value="0.587"/>
        <ve energy="2.514"  value="0.532"/>
        <ve energy="2.520"  value="0.476"/>
        <ve energy="2.525"  value="0.429"/>
        <ve energy="2.530"  value="0.381"/>
        <ve energy="2.535"  value="0.341"/>
        <ve energy="2.540"  value="0.302"/>
        <ve energy="2.545"  value="0.262"/>
        <ve energy="2.551"  value="0.230"/>
        <ve energy="2.556"  value="0.198"/>
        <ve energy="2.561"  value="0.167"/>
        <ve energy="2.566"  value="0.151"/>
        <ve energy="2.572"  value="0.127"/>
        <ve energy="2.577"  value="0.111"/>
        <ve energy="2.583"  value="0.095"/>
        <ve energy="2.588"  value="0.079"/>
        <ve energy="2.593"  value="0.071"/>
        <ve energy="2.599"  value="0.056"/>
        <ve energy="2.604"  value="0.048"/>
        <ve energy="2.610"  value="0.040"/>
        <ve energy="2.615"  value="0.040"/>
        <ve energy="2.621"  value="0.032"/>
        <ve energy="2.626"  value="0.032"/>
        <ve energy="2.632"  value="0.024"/>
        <ve energy="2.637"  value="0.024"/>
        <ve energy="2.643"  value="0.024"/>
        <ve energy="2.649"  value="0.016"/>
        <ve energy="2.654"  value="0.016"/>
        <ve energy="2.660"  value="0.016"/>
        <ve energy="2.666"  value="0.016"/>
        <ve energy="2.672"  value="0.016"/>
        <ve energy="2.677"  value="0.016"/>
        <ve energy="2.683"  value="0.016"/>
        <ve energy="2.689"  value="0.016"/>
        <ve energy="2.695"  value="0.008"/>
        <ve energy="2.701"  value="0.008"/>
        <ve energy="2.707"  value="0.008"/>
        <ve energy="2.712"  value="0.008"/>
        <ve energy="2.718"  value="0.008"/>
        <ve energy="2.724"  value="0.008"/>
        <ve energy="2.730"  value="0.008"/>
        <ve energy="2.736"  value="0.008"/>
        <ve energy="2.743"  value="0.008"/>
        <ve energy="2.749"  value="0.008"/>
        <ve energy="2.755"  value="0.008"/>
        <ve energy="2.761"  value="0.008"/>
        <ve energy="2.767"  value="0.008"/>
        <ve energy="2.773"  value="0.008"/>
        <ve energy="2.779"  value="0.008"/>
        <ve energy="2.786"  value="0.008"/>
        <ve energy="2.792"  value="0.008"/>
        <ve energy="2.798"  value="0.008"/>
        <ve energy="2.805"  value="0.008"/>
        <ve energy="2.811"  value="0.008"/>
        <ve energy="2.817"  value="0.008"/>
        <ve energy="2.824"  value="0.008"/>
        <ve energy="2.830"  value="0.008"/>
        <ve energy="2.837"  value="0.008"/>
        <ve energy="2.843"  value="0.008"/>
        <ve energy="2.850"  value="0.008"/>
        <ve energy="2.856"  value="0.008"/>
        <ve energy="2.863"  value="0.008"/>
        <ve energy="2.869"  value="0.008"/>
        <ve energy="2.876"  value="0.008"/>
        <ve energy="2.883"  value="0.008"/>
        <ve energy="2.890"  value="0.008"/>
        <ve energy="2.896"  value="0.008"/>
        <ve energy="2.903"  value="0.008"/>
        <ve energy="2.910"  value="0.008"/>
        <ve energy="2.917"  value="0.008"/>
        <ve energy="2.924"  value="0.008"/>
        <ve energy="2.931"  value="0.008"/>
        <ve energy="2.937"  value="0.008"/>
        <ve energy="2.944"  value="0.008"/>
        <ve energy="2.951"  value="0.008"/>
        <ve energy="2.958"  value="0.008"/>
        <ve energy="2.966"  value="0.008"/>
        <ve energy="2.973"  value="0.008"/>
        <ve energy="2.980"  value="0.008"/>
        <ve energy="2.987"  value="0.008"/>
        <ve energy="2.994"  value="0.008"/>
        <ve energy="3.001"  value="0.008"/>
        <ve energy="3.009"  value="0.008"/>
        <ve energy="3.016"  value="0.008"/>
        <ve energy="3.023"  value="0.008"/>
        <ve energy="3.031"  value="0.008"/>
        <ve energy="3.038"  value="0.008"/>
        <ve energy="3.046"  value="0.008"/>
        <ve energy="3.053"  value="0.008"/>
        <ve energy="3.061"  value="0.008"/>
        <ve energy="3.068"  value="0.008"/>
        <ve energy="3.076"  value="0.008"/>
        <ve energy="3.084"  value="0.008"/>
        <ve energy="3.091"  value="0.008"/>
        <ve energy="3.099"  value="0.008"/>
      </propertyvector>
      <property name="WLSTIMECONSTANT" value="1.7" unit="ns"/>
    </propertiestable>
  </material>

</materials>
```
