## Supplemental Material 1 for "Precise dose verification in proton therapy using Positron Emission Tomography": PlanDescriptionToGATE3x3x3cm.txt

```
#TREATMENT-PLAN-DESCRIPTION
#PlanName
IMPT
#NumberOfFractions			***	CURRENTLY THIS VALUE IS NOT USED	***
1
##FractionID				***	CURRENTLY THIS VALUE IS NOT USED	***
1
##NumberOfFields
1
###FieldsID
1
###FieldsID
#2
#TotalMetersetWeightOfAllFields		***	CURRENTLY THIS VALUE IS NOT USED	***
662421

#FIELD-DESCRIPTION
###FieldID
1
###FinalCumulativeMeterSetWeight	***	CURRENTLY THIS VALUE IS NOT USED	***
336732
###GantryAngle (in degrees)
0
###PatientSupportAngle			***	CURRENTLY THIS VALUE IS NOT USED	***
0
###IsocenterPosition			***	CURRENTLY THIS VALUE IS NOT USED	***
4.4 3.8 -1218.5
###NumberOfControlPoints
11

#SPOTS-DESCRIPTION
####ControlPointIndex
0
####SpotTunnedID			***	CURRENTLY THIS VALUE IS NOT USED	***
4
####CumulativeMetersetWeight		***	CURRENTLY THIS VALUE IS NOT USED	***
0
####Energy (MeV)
93
####NbOfScannedSpots
36
####X Y Weight (spot position at isocenter in mm, with weight in MU (default) or number of ions "setSpotIntensityAsNbIons true")
0	0	100
6	0	100
12	0	100
18	0	100
24	0	100
30	0	100
0	6	100
6	6	100
12	6	100
18	6	100
24	6	100
30	6	100
0	12	100
6	12	100
12	12	100
18	12	100
24	12	100
30	12	100
0	18	100
6	18	100
12	18	100
18	18	100
24	18	100
30	18	100
0	24	100
6	24	100
12	24	100
18	24	100
24	24	100
30	24	100
0	30	100
6	30	100
12	30	100
18	30	100
24	30	100
30	30	100

####ControlPointIndex
1
####SpotTunnedID			***	CURRENTLY THIS VALUE IS NOT USED	***
4
####CumulativeMetersetWeight		***	CURRENTLY THIS VALUE IS NOT USED	***
0
####Energy (MeV)
96
####NbOfScannedSpots
36
####X Y Weight (spot position at isocenter in mm, with weight in MU (default) or number of ions "setSpotIntensityAsNbIons true")
0	0	112
6	0	112
12	0	112
18	0	112
24	0	112
30	0	112
0	6	112
6	6	112
12	6	112
18	6	112
24	6	112
30	6	112
0	12	112
6	12	112
12	12	112
18	12	112
24	12	112
30	12	112
0	18	112
6	18	112
12	18	112
18	18	112
24	18	112
30	18	112
0	24	112
6	24	112
12	24	112
18	24	112
24	24	112
30	24	112
0	30	112
6	30	112
12	30	112
18	30	112
24	30	112
30	30	112

####ControlPointIndex
2
####SpotTunnedID			***	CURRENTLY THIS VALUE IS NOT USED	***
0
####CumulativeMetersetWeight		***	CURRENTLY THIS VALUE IS NOT USED	***
700
####Energy (MeV)
99
####NbOfScannedSpots
36
####X Y Weight
0	0	123
6	0	123
12	0	123
18	0	123
24	0	123
30	0	123
0	6	123
6	6	123
12	6	123
18	6	123
24	6	123
30	6	123
0	12	123
6	12	123
12	12	123
18	12	123
24	12	123
30	12	123
0	18	123
6	18	123
12	18	123
18	18	123
24	18	123
30	18	123
0	24	123
6	24	123
12	24	123
18	24	123
24	24	123
30	24	123
0	30	123
6	30	123
12	30	123
18	30	123
24	30	123
30	30	123

####ControlPointIndex
3
####SpotTunnedID			***	CURRENTLY THIS VALUE IS NOT USED	***
4
####CumulativeMetersetWeight		***	CURRENTLY THIS VALUE IS NOT USED	***
0
####Energy (MeV)
102
####NbOfScannedSpots
36
####X Y Weight (spot position at isocenter in mm, with weight in MU (default) or number of ions "setSpotIntensityAsNbIons true")
0	0	137
6	0	137
12	0	137
18	0	137
24	0	137
30	0	137
0	6	137
6	6	137
12	6	137
18	6	137
24	6	137
30	6	137
0	12	137
6	12	137
12	12	137
18	12	137
24	12	137
30	12	137
0	18	137
6	18	137
12	18	137
18	18	137
24	18	137
30	18	137
0	24	137
6	24	137
12	24	137
18	24	137
24	24	137
30	24	137
0	30	137
6	30	137
12	30	137
18	30	137
24	30	137
30	30	137

####ControlPointIndex
4
####SpotTunnedID			***	CURRENTLY THIS VALUE IS NOT USED	***
0
####CumulativeMetersetWeight		***	CURRENTLY THIS VALUE IS NOT USED	***
1700
####Energy (MeV)
105
####NbOfScannedSpots
36
####X Y Weight
0	0	151
6	0	151
12	0	151
18	0	151
24	0	151
30	0	151
0	6	151
6	6	151
12	6	151
18	6	151
24	6	151
30	6	151
0	12	151
6	12	151
12	12	151
18	12	151
24	12	151
30	12	151
0	18	151
6	18	151
12	18	151
18	18	151
24	18	151
30	18	151
0	24	151
6	24	151
12	24	151
18	24	151
24	24	151
30	24	151
0	30	151
6	30	151
12	30	151
18	30	151
24	30	151
30	30	151

####ControlPointIndex
5
####SpotTunnedID			***	CURRENTLY THIS VALUE IS NOT USED	***
4
####CumulativeMetersetWeight		***	CURRENTLY THIS VALUE IS NOT USED	***
0
####Energy (MeV)
108
####NbOfScannedSpots
36
####X Y Weight (spot position at isocenter in mm, with weight in MU (default) or number of ions "setSpotIntensityAsNbIons true")
0	0	183
6	0	183
12	0	183
18	0	183
24	0	183
30	0	183
0	6	183
6	6	183
12	6	183
18	6	183
24	6	183
30	6	183
0	12	183
6	12	183
12	12	183
18	12	183
24	12	183
30	12	183
0	18	183
6	18	183
12	18	183
18	18	183
24	18	183
30	18	183
0	24	183
6	24	183
12	24	183
18	24	183
24	24	183
30	24	183
0	30	183
6	30	183
12	30	183
18	30	183
24	30	183
30	30	183

####ControlPointIndex
6
####SpotTunnedID
0
####CumulativeMetersetWeight		***	CURRENTLY THIS VALUE IS NOT USED	***
2450
####Energy (MeV)
111
####NbOfScannedSpots
36
####X Y Weight
0	0	215
6	0	215
12	0	215
18	0	215
24	0	215
30	0	215
0	6	215
6	6	215
12	6	215
18	6	215
24	6	215
30	6	215
0	12	215
6	12	215
12	12	215
18	12	215
24	12	215
30	12	215
0	18	215
6	18	215
12	18	215
18	18	215
24	18	215
30	18	215
0	24	215
6	24	215
12	24	215
18	24	215
24	24	215
30	24	215
0	30	215
6	30	215
12	30	215
18	30	215
24	30	215
30	30	215

####ControlPointIndex
0
####SpotTunnedID			***	CURRENTLY THIS VALUE IS NOT USED	***
7
####CumulativeMetersetWeight		***	CURRENTLY THIS VALUE IS NOT USED	***
0
####Energy (MeV)
114
####NbOfScannedSpots
36
####X Y Weight (spot position at isocenter in mm, with weight in MU (default) or number of ions "setSpotIntensityAsNbIons true")
0	0	252
6	0	252
12	0	252
18	0	252
24	0	252
30	0	252
0	6	252
6	6	252
12	6	252
18	6	252
24	6	252
30	6	252
0	12	252
6	12	252
12	12	252
18	12	252
24	12	252
30	12	252
0	18	252
6	18	252
12	18	252
18	18	252
24	18	252
30	18	252
0	24	252
6	24	252
12	24	252
18	24	252
24	24	252
30	24	252
0	30	252
6	30	252
12	30	252
18	30	252
24	30	252
30	30	252

####ControlPointIndex
8
####SpotTunnedID
0
####CumulativeMetersetWeight		***	CURRENTLY THIS VALUE IS NOT USED	***
2450
####Energy (MeV)
117
####NbOfScannedSpots
36
####X Y Weight
0	0	289
6	0	289
12	0	289
18	0	289
24	0	289
30	0	289
0	6	289
6	6	289
12	6	289
18	6	289
24	6	289
30	6	289
0	12	289
6	12	289
12	12	289
18	12	289
24	12	289
30	12	289
0	18	289
6	18	289
12	18	289
18	18	289
24	18	289
30	18	289
0	24	289
6	24	289
12	24	289
18	24	289
24	24	289
30	24	289
0	30	289
6	30	289
12	30	289
18	30	289
24	30	289
30	30	289

####ControlPointIndex
9
####SpotTunnedID			***	CURRENTLY THIS VALUE IS NOT USED	***
4
####CumulativeMetersetWeight		***	CURRENTLY THIS VALUE IS NOT USED	***
0
####Energy (MeV)
120
####NbOfScannedSpots
36
####X Y Weight (spot position at isocenter in mm, with weight in MU (default) or number of ions "setSpotIntensityAsNbIons true")
0	0	480
6	0	480
12	0	480
18	0	480
24	0	480
30	0	480
0	6	480
6	6	480
12	6	480
18	6	480
24	6	480
30	6	480
0	12	480
6	12	480
12	12	480
18	12	480
24	12	480
30	12	480
0	18	480
6	18	480
12	18	480
18	18	480
24	18	480
30	18	480
0	24	480
6	24	480
12	24	480
18	24	480
24	24	480
30	24	480
0	30	480
6	30	480
12	30	480
18	30	480
24	30	480
30	30	480

####ControlPointIndex
10
####SpotTunnedID
0
####CumulativeMetersetWeight		***	CURRENTLY THIS VALUE IS NOT USED	***
2450
####Energy (MeV)
123
####NbOfScannedSpots
36
####X Y Weight
0	0	671
6	0	671
12	0	671
18	0	671
24	0	671
30	0	671
0	6	671
6	6	671
12	6	671
18	6	671
24	6	671
30	6	671
0	12	671
6	12	671
12	12	671
18	12	671
24	12	671
30	12	671
0	18	671
6	18	671
12	18	671
18	18	671
24	18	671
30	18	671
0	24	671
6	24	671
12	24	671
18	24	671
24	24	671
30	24	671
0	30	671
6	30	671
12	30	671
18	30	671
24	30	671
30	30	671
```
