## Supplemental Material 1 for "Precise dose verification in proton therapy using Positron Emission Tomography": Source-Properties3x3x3cm.txt

```
# Source properties

# Nozzle exit to Isocenter distance
500
# SMX to Isocenter distance
2000
# SMY to Isocenter distance
2000

# ENERGY
# mean energy
# polynomial order
1
# polynomial parameters (highest to lowest)
1
0

# energy spread
# polynomial order
percent
1
# polynomial parameters (highest to lowest)
0.01
0

# SPOT x y theta phi
# x
# polynomial order
1
# polynomial parameters
0.01
2
# Theta
# polynomial order
0
# polynomial parameters
0.003
# y
# polynomial order
1
# polynomial parameters
0.01
2
# Phi
# polynomial order
0
# polynomial parameters
0.002

# SPOT emmittances
# x-theta emmittance
# polynomial order
0
# polynomial parameters
0.01
# y-phi emmittance
# polynomial order
0
# polynomial parameters
0.005
```
