## Supplemental Material 1 for "Precise dose verification in proton therapy using Positron Emission Tomography": activation.mac

```
# ----------------------------------------------------
# the following actor stores 3D distributions of
# dose/edep/uncertainty/nbHit into files (mhd image file format)
#/control/alias VOXELDIM 1.0 1.0 1.0

/gate/actor/addActor                               DoseActor  doseDistribution1
/gate/actor/doseDistribution1/save                  output/dose.mhd
/gate/actor/doseDistribution1/attachTo    	   mainBoxEntrance
/gate/actor/doseDistribution1/stepHitType           random
/gate/actor/doseDistribution1/setPosition           0 0 0 mm
/gate/actor/doseDistribution1/setVoxelSize          {VOXELDIM} mm
/gate/actor/doseDistribution1/enableEdep            true
/gate/actor/doseDistribution1/enableUncertaintyEdep true
/gate/actor/doseDistribution1/enableDose            true
/gate/actor/doseDistribution1/enableSquaredDose     true
/gate/actor/doseDistribution1/enableUncertaintyDose true
/gate/actor/doseDistribution1/enableNumberOfHits    true
#/gate/actor/doseDistribution1/saveEveryNSeconds     20

/gate/actor/addActor                         LETActor  let
/gate/actor/let/save                         output/letDose.mhd
/gate/actor/let/attachTo                     mainBoxEntrance
/gate/actor/let/setVoxelSize                 {VOXELDIM} mm
/gate/actor/let/setType			     DoseAveraged
/gate/actor/let/doParallelCalculation		 false
/gate/actor/let/setLETtoWater               false
## The ID filter can be applied to any actor. ID = 1: only primary particles
/gate/actor/let/addFilter                    IDFilter
/gate/actor/let/IDFilter/selectID			 1
#This does the same as IDFilter 1:
#/gate/actor/let/addFilter                    particleFilter
#/gate/actor/let/particleFilter/addParticleZ	 1
#/gate/actor/let/saveEveryNSeconds    		 20

/gate/actor/addActor ProductionAndStoppingActor    carbonMap
/gate/actor/carbonMap/save                         output/C11.mhd
/gate/actor/carbonMap/attachTo                     mainBoxEntrance
/gate/actor/carbonMap/stepHitType                  random
/gate/actor/carbonMap/setVoxelSize                 {VOXELDIM} mm
/gate/actor/carbonMap/addFilter                    particleFilter
/gate/actor/carbonMap/particleFilter/addParticle   C11
#/gate/actor/carbonMap/saveEveryNSeconds            20

# Oxygen 15, 122.2 sec
/gate/actor/addActor ProductionAndStoppingActor    oxygenMap
/gate/actor/oxygenMap/save                         output/O15.mhd
/gate/actor/oxygenMap/attachTo                     mainBoxEntrance
/gate/actor/oxygenMap/stepHitType                  random
/gate/actor/oxygenMap/setVoxelSize                 {VOXELDIM} mm
/gate/actor/oxygenMap/addFilter                    particleFilter
/gate/actor/oxygenMap/particleFilter/addParticle   O15
#/gate/actor/carbonMap/saveEveryNSeconds            20

# Nitrogen 13, 9.97 min
/gate/actor/addActor ProductionAndStoppingActor      nitrogenMap
/gate/actor/nitrogenMap/save                         output/N13.mhd
/gate/actor/nitrogenMap/attachTo                     mainBoxEntrance
/gate/actor/nitrogenMap/stepHitType                  random
/gate/actor/nitrogenMap/setVoxelSize                 {VOXELDIM} mm
/gate/actor/nitrogenMap/addFilter                    particleFilter
/gate/actor/nitrogenMap/particleFilter/addParticle   N13
#/gate/actor/nitrogenMap/saveEveryNSeconds            60

# Flourine 18, 109.7 min
/gate/actor/addActor ProductionAndStoppingActor      flourineMap
/gate/actor/flourineMap/save                         output/F18.mhd
/gate/actor/flourineMap/attachTo                     mainBoxEntrance
/gate/actor/flourineMap/stepHitType                  random
/gate/actor/flourineMap/setVoxelSize                 {VOXELDIM} mm
/gate/actor/flourineMap/addFilter                    particleFilter
/gate/actor/flourineMap/particleFilter/addParticle   F18
#/gate/actor/flourineMap/saveEveryNSeconds            20
```
