## Supplemental Material 1 for "Precise dose verification in proton therapy using Positron Emission Tomography": main3x3x3cm.mac

```
#-------------------oooooOOOOO00000OOOOOooooo---------------------#

# Example of proton beam in water box with Pencil Beam Scanning
# source with a treatment plan obtained from a TPS.

#-------------------oooooOOOOO00000OOOOOooooo---------------------#

#=====================================================
# VERBOSE
#=====================================================

/control/execute mac/verbose.mac

#=====================================================
# GEOMETRY
#=====================================================
/control/alias VOXELDIM 2.0 2.0 2.0
# was 1.0 1.0 1.0 and 2.0 or 0.5

/gate/geometry/setMaterialDatabase data/GateMaterials.db

# World
/gate/world/geometry/setXLength 5 m
/gate/world/geometry/setYLength 5 m
/gate/world/geometry/setZLength 5 m
/gate/world/setMaterial Air

/gate/world/daughters/name             mainBoxEntrance
/gate/world/daughters/insert           box
/gate/mainBoxEntrance/geometry/setXLength 10 cm
/gate/mainBoxEntrance/geometry/setZLength 10 cm
/gate/mainBoxEntrance/geometry/setYLength 15 cm
 # was ylength 1 nm
# reduce the size to XY 10 cm and Z 15, run in container and see Dose image
/gate/mainBoxEntrance/placement/setTranslation 0.0 0.0 0.0 cm
/gate/mainBoxEntrance/setMaterial BrainO16_18n
# works with WaterO18
# line above was Water
/gate/mainBoxEntrance/vis/setVisible 1
/gate/mainBoxEntrance/vis/setColor yellow

#=====================================================
# PHYSICS
#=====================================================

/gate/physics/addPhysicsList QGSP_BERT_HP_EMY

/gate/physics/Gamma/SetCutInRegion      world 1 m
/gate/physics/Electron/SetCutInRegion   world 1 m
/gate/physics/Positron/SetCutInRegion   world 1 m

# /gate/physics/Gamma/SetCutInRegion      mainbox 0.1 mm
# /gate/physics/Electron/SetCutInRegion   mainbox 0.1 mm
# /gate/physics/Positron/SetCutInRegion   mainbox 0.1 mm

/gate/physics/SetMaxStepSizeInRegion mainBoxEntrance 0.5 mm
/gate/physics/ActivateStepLimiter proton
/gate/physics/ActivateStepLimiter deuteron
/gate/physics/ActivateStepLimiter triton
/gate/physics/ActivateStepLimiter alpha
/gate/physics/ActivateStepLimiter GenericIon

/gate/physics/displayCuts

#=====================================================
# DETECTORS
#=====================================================

/gate/actor/addActor               SimulationStatisticActor stat
/gate/actor/stat/save              output/stat-proton.txt
#/gate/actor/stat/saveEveryNSeconds 120

#/gate/actor/addActor PhaseSpaceActor PHS_GLOBALBOX
#/gate/actor/PHS_GLOBALBOX/attachTo mainBoxEntrance
#/gate/actor/PHS_GLOBALBOX/useVolumeFrame
#/gate/actor/PHS_GLOBALBOX/save output/GlobalBoxEntrance2Beams.root

/control/execute mac/activation.mac
/control/execute mac/PhaseSpaces.mac

#=====================================================
# INITIALISATION
#=====================================================

/gate/run/initialize

#=====================================================
# VISUALISATION
#=====================================================

#/control/execute mac/visu.mac

#=====================================================
# BEAMS
#=====================================================

/gate/source/addSource PBS TPSPencilBeam
/gate/source/PBS/setParticleType proton
/gate/source/PBS/setTestFlag false
/gate/source/PBS/setPlan data/PlanDescriptionToGATE3x3x3cm.txt
#/gate/source/PBS/setNotAllowedFieldID 1
#/gate/source/PBS/setNotAllowedFieldID 2
/gate/source/PBS/setFlatGenerationFlag false
/gate/source/PBS/setSpotIntensityAsNbIons true
/gate/source/PBS/setSortedSpotGenerationFlag false
/gate/source/PBS/setSigmaEnergyInMeVFlag false
/gate/source/PBS/setSourceDescriptionFile data/Source-Properties3x3x3cm.txt

#=====================================================
# START BEAMS
#=====================================================

/gate/random/setEngineName MersenneTwister
/gate/random/setEngineSeed auto
/gate/application/setTotalNumberOfPrimaries 5000000000
# above 5e9 for VIP 5e9 5000000000
/gate/application/start
```
