## Supplemental Material 1 for "Precise dose verification in proton therapy using Positron Emission Tomography": PhaseSpaces.mac

```
/gate/actor/addActor PhaseSpaceActor         F18PSOut 
/gate/actor/F18PSOut/save                     output/F18PSOut.root 
/gate/actor/F18PSOut/attachTo                 mainBoxEntrance 
/gate/actor/F18PSOut/useVolumeFrame true
/gate/actor/F18PSOut/enableEkine              true 
/gate/actor/F18PSOut/enableXPosition          true 
/gate/actor/F18PSOut/enableYPosition          true 
/gate/actor/F18PSOut/enableZPosition          true 
/gate/actor/F18PSOut/enableXDirection         true 
/gate/actor/F18PSOut/enableYDirection         true 
/gate/actor/F18PSOut/enableZDirection         true 
/gate/actor/F18PSOut/enableProductionVolume   true 
/gate/actor/F18PSOut/enableProductionProcess  true 
/gate/actor/F18PSOut/enableParticleName       true 
/gate/actor/F18PSOut/enableWeight             true 
#/gate/actor/F18PSOut/enableTrackLength        true 
/gate/actor/F18PSOut/storeOutgoingParticles false 
/gate/actor/F18PSOut/storeSecondaries true 
/gate/actor/F18PSOut/addFilter               particleFilter 
/gate/actor/F18PSOut/particleFilter/addParticle      F18

/gate/actor/addActor PhaseSpaceActor         C11PSOut 
/gate/actor/C11PSOut/save                     output/C11PSOut.root 
/gate/actor/C11PSOut/attachTo                 mainBoxEntrance 
/gate/actor/C11PSOut/useVolumeFrame true
/gate/actor/C11PSOut/enableEkine              true 
/gate/actor/C11PSOut/enableXPosition          true 
/gate/actor/C11PSOut/enableYPosition          true 
/gate/actor/C11PSOut/enableZPosition          true 
/gate/actor/C11PSOut/enableXDirection         true 
/gate/actor/C11PSOut/enableYDirection         true 
/gate/actor/C11PSOut/enableZDirection         true 
/gate/actor/C11PSOut/enableProductionVolume   true 
/gate/actor/C11PSOut/enableProductionProcess  true 
/gate/actor/C11PSOut/enableParticleName       true 
/gate/actor/C11PSOut/enableWeight             true 
#/gate/actor/C11PSOut/enableTrackLength        true 
/gate/actor/C11PSOut/storeOutgoingParticles false 
/gate/actor/C11PSOut/storeSecondaries true 
/gate/actor/C11PSOut/addFilter               particleFilter 
/gate/actor/C11PSOut/particleFilter/addParticle      C11

/gate/actor/addActor PhaseSpaceActor         O15PSOut 
/gate/actor/O15PSOut/save                     output/O15PSOut.root 
/gate/actor/O15PSOut/attachTo                 mainBoxEntrance 
/gate/actor/O15PSOut/useVolumeFrame true
/gate/actor/O15PSOut/enableEkine              true 
/gate/actor/O15PSOut/enableXPosition          true 
/gate/actor/O15PSOut/enableYPosition          true 
/gate/actor/O15PSOut/enableZPosition          true 
/gate/actor/O15PSOut/enableXDirection         true 
/gate/actor/O15PSOut/enableYDirection         true 
/gate/actor/O15PSOut/enableZDirection         true 
/gate/actor/O15PSOut/enableProductionVolume   true 
/gate/actor/O15PSOut/enableProductionProcess  true 
/gate/actor/O15PSOut/enableParticleName       true 
/gate/actor/O15PSOut/enableWeight             true 
#/gate/actor/O15PSOut/enableTrackLength        true 
/gate/actor/O15PSOut/storeOutgoingParticles false 
/gate/actor/O15PSOut/storeSecondaries true 
/gate/actor/O15PSOut/addFilter               particleFilter 
/gate/actor/O15PSOut/particleFilter/addParticle      O15

/gate/actor/addActor PhaseSpaceActor         N13PSOut 
/gate/actor/N13PSOut/save                     output/N13PSOut.root 
/gate/actor/N13PSOut/attachTo                 mainBoxEntrance 
/gate/actor/N13PSOut/useVolumeFrame true
/gate/actor/N13PSOut/enableEkine              true 
/gate/actor/N13PSOut/enableXPosition          true 
/gate/actor/N13PSOut/enableYPosition          true 
/gate/actor/N13PSOut/enableZPosition          true 
/gate/actor/N13PSOut/enableXDirection         true 
/gate/actor/N13PSOut/enableYDirection         true 
/gate/actor/N13PSOut/enableZDirection         true 
/gate/actor/N13PSOut/enableProductionVolume   true 
/gate/actor/N13PSOut/enableProductionProcess  true 
/gate/actor/N13PSOut/enableParticleName       true 
/gate/actor/N13PSOut/enableWeight             true 
#/gate/actor/N13PSOut/enableTrackLength        true 
/gate/actor/N13PSOut/storeOutgoingParticles false 
/gate/actor/N13PSOut/storeSecondaries true 
/gate/actor/N13PSOut/addFilter               particleFilter 
/gate/actor/N13PSOut/particleFilter/addParticle      N13
```
