## Supplemental Material 1 for "Precise dose verification in proton therapy using Positron Emission Tomography": verbose.mac

```
/gate/verbose Physic    1
/gate/verbose Cuts      1
/gate/verbose SD        0
/gate/verbose Actions   0
/gate/verbose Actor     0
/gate/verbose Step      0
/gate/verbose Error     0
/gate/verbose Warning   0
/gate/verbose Output    0
/gate/verbose Beam      0
/gate/verbose Volume    0
/gate/verbose Image     0
/gate/verbose Geometry  0

	      
```
