## Supplemental Material 2 for "Precise dose verification in proton therapy using Positron Emission Tomography": PlanDescriptionToGATE3x3x3cm.txt

```
#TREATMENT-PLAN-DESCRIPTION
#PlanName
IMPT
#NumberOfFractions			***	CURRENTLY THIS VALUE IS NOT USED	***
1
##FractionID				***	CURRENTLY THIS VALUE IS NOT USED	***
1
##NumberOfFields
1
###FieldsID
1
###FieldsID
#2
#TotalMetersetWeightOfAllFields		***	CURRENTLY THIS VALUE IS NOT USED	***
662421

#FIELD-DESCRIPTION
###FieldID
1
###FinalCumulativeMeterSetWeight	***	CURRENTLY THIS VALUE IS NOT USED	***
336732
###GantryAngle (in degrees)
90
###PatientSupportAngle			***	CURRENTLY THIS VALUE IS NOT USED	***
0
###IsocenterPosition			***	CURRENTLY THIS VALUE IS NOT USED	***
4.4 3.8 -1218.5
### Now data exported from RayStation patient Aire_1
###NumberOfControlPoints
14

#SPOTS-DESCRIPTION
####ControlPointIndex
0
####SpotTuneID			***	CURRENTLY THIS VALUE IS NOT USED	***
4
####CumulativeMetersetWeight		***	CURRENTLY THIS VALUE IS NOT USED	***
0
####Energy (MeV)
125.0
####NbOfScannedSpots
64
####X Y Weight (spot position at isocenter in mm, with weight in MU (default) or number of ions "setSpotIntensityAsNbIons true")
0.0 0.0 0.0008602583850714399 
5.949022201329601	0.0	0.001228799206571232	
5.949022201329601	-5.949022201329601	0.000809508819817045	
0.0	-5.949022201329601	0.0010199835478287601	
-5.949022201329601	-5.949022201329601	0.0009738455683280312	
-5.949022201329601	0.0	0.0012401681273054	
-5.949022201329601	5.949022201329601	0.00155579978380512	
0.0	5.949022201329601	0.0008203101261783425	
5.949022201329601	5.949022201329601	0.0012076423118948661	
11.898044402659202	5.949022201329601	0.0009786939036398514	
11.898044402659202	0.0	0.0008267409822858881	
11.898044402659202	-5.949022201329601	0.0006979718830571576	
11.898044402659202	-11.898044402659202	0.0009537961624542244	
5.949022201329601	-11.898044402659202	0.0006546637444957159	
0.0	-11.898044402659202	0.0008429178201313159	
-5.949022201329601	-11.898044402659202	0.0011507920476559424	
-11.898044402659202	-11.898044402659202	0.0007159972827279212	
-11.898044402659202	-5.949022201329601	0.0005579609656133367	
-11.898044402659202	0.0	0.0005915895796619542	
-11.898044402659202	5.949022201329601	0.0005760658026470552	
-11.898044402659202	11.898044402659202	0.0009660612077584784	
-5.949022201329601	11.898044402659202	0.0010122028450229254	
0.0	11.898044402659202	0.0008646289746364664	
5.949022201329601	11.898044402659202	0.00038581613357944973	
11.898044402659202	11.898044402659202	0.0005097297045958609	
17.847066603988804	11.898044402659202	0.001717309802239505	
17.847066603988804	5.949022201329601	0.0014023440149445198	
17.847066603988804	0.0	0.001848227274376419	
17.847066603988804	-5.949022201329601	0.0009614093696374585	
17.847066603988804	-11.898044402659202	0.0020733986704215795	
17.847066603988804	-17.847066603988804	0.001198802373987897	
11.898044402659202	-17.847066603988804	0.001523883720176921	
5.949022201329601	-17.847066603988804	0.0013317780868186927	
0.0	-17.847066603988804	0.0015650853519574555	
-5.949022201329601	-17.847066603988804	0.0018731737335194966	
-11.898044402659202	-17.847066603988804	0.0011553980769776547	
-17.847066603988804	-17.847066603988804	0.0027112912037907315	
-17.847066603988804	-11.898044402659202	0.002815266926105346	
-17.847066603988804	-5.949022201329601	0.003289843291696432	
-17.847066603988804	0.0	0.003817450088674559	
-17.847066603988804	5.949022201329601	0.0031587175562498085	
-17.847066603988804	11.898044402659202	0.003498040671231864	
-17.847066603988804	17.847066603988804	0.004697409147012548	
-11.898044402659202	17.847066603988804	0.0046275056892538784	
-5.949022201329601	17.847066603988804	0.004697452914173586	
0.0	17.847066603988804	0.0036369628102865164	
5.949022201329601	17.847066603988804	0.003493004248470557	
11.898044402659202	17.847066603988804	0.0034688418191871685	
17.847066603988804	17.847066603988804	0.002518487203455108	
23.796088805318405	17.847066603988804	0.00099970837197608	
23.796088805318405	11.898044402659202	0.001100912881678162	
23.796088805318405	5.949022201329601	0.0009135845026481946	
23.796088805318405	0.0	0.0010899244604143461	
23.796088805318405	-5.949022201329601	0.0007261688208240424	
23.796088805318405	-11.898044402659202	0.0009532740649797144	
23.796088805318405	-17.847066603988804	0.00048716178907424215	
23.796088805318405	-23.796088805318405	9.054702402529862e-05	
17.847066603988804	-23.796088805318405	0.0003377947933025193	
11.898044402659202	-23.796088805318405	0.0005845254401890137	
5.949022201329601	-23.796088805318405	0.0008066232656130359	
0.0	-23.796088805318405	0.0007639566555507428	
-5.949022201329601	-23.796088805318405	0.0010382494738458675	
-11.898044402659202	-23.796088805318405	0.001079530882288401	
-17.847066603988804	-23.796088805318405	0.0009118795952159532	

####ControlPointIndex
1
####SpotTuneID			***	CURRENTLY THIS VALUE IS NOT USED	***
4
####CumulativeMetersetWeight		***	CURRENTLY THIS VALUE IS NOT USED	***
0
####Energy (MeV)
122.1
####NbOfScannedSpots
64
####X Y Weight (spot position at isocenter in mm, with weight in MU (default) or number of ions "setSpotIntensityAsNbIons true")
0.0	0.0	0.004230453822615854	
5.882441483006442	0.0	0.004604876644814884	
5.882441483006442	-5.882441483006442	0.004697405517711449	
0.0	-5.882441483006442	0.004605279992092886	
-5.882441483006442	-5.882441483006442	0.004537188432605045	
-5.882441483006442	0.0	0.004657476635327215	
-5.882441483006442	5.882441483006442	0.004697000526064203	
0.0	5.882441483006442	0.004433016709713267	
5.882441483006442	5.882441483006442	0.004696760243958482	
11.764882966012884	5.882441483006442	0.004688949083427105	
11.764882966012884	0.0	0.004527420330404135	
11.764882966012884	-5.882441483006442	0.0045939764777309265	
11.764882966012884	-11.764882966012884	0.004682685532481076	
5.882441483006442	-11.764882966012884	0.0045544212792394	
0.0	-11.764882966012884	0.004478293271712839	
-5.882441483006442	-11.764882966012884	0.004688763097592335	
-11.764882966012884	-11.764882966012884	0.0044586079647177	
-11.764882966012884	-5.882441483006442	0.004695590925823223	
-11.764882966012884	0.0	0.004697143199804767	
-11.764882966012884	5.882441483006442	0.0046600606338368525	
-11.764882966012884	11.764882966012884	0.004360007174062417	
-5.882441483006442	11.764882966012884	0.004579384433531889	
0.0	11.764882966012884	0.004141228027701792	
5.882441483006442	11.764882966012884	0.004694307495387353	
11.764882966012884	11.764882966012884	0.004695678368417654	
17.647324449019326	11.764882966012884	0.004669127154644036	
17.647324449019326	5.882441483006442	0.004695766243343113	
17.647324449019326	0.0	0.004451822214236921	
17.647324449019326	-5.882441483006442	0.004693256580456895	
17.647324449019326	-11.764882966012884	0.004690141462822757	
17.647324449019326	-17.647324449019326	0.004679452583796716	
11.764882966012884	-17.647324449019326	0.004692916357714957	
5.882441483006442	-17.647324449019326	0.004326581252246847	
0.0	-17.647324449019326	0.004255723373885557	
-5.882441483006442	-17.647324449019326	0.004510533202682402	
-11.764882966012884	-17.647324449019326	0.004609927270947669	
-17.647324449019326	-17.647324449019326	0.0046946817061487645	
-17.647324449019326	-11.764882966012884	0.004695358433454447	
-17.647324449019326	-5.882441483006442	0.004695791477810639	
-17.647324449019326	0.0	0.004695635530577299	
-17.647324449019326	5.882441483006442	0.004695593124719125	
-17.647324449019326	11.764882966012884	0.004697090843561738	
-17.647324449019326	17.647324449019326	0.0046969501665545445	
-11.764882966012884	17.647324449019326	0.004696262577302126	
-5.882441483006442	17.647324449019326	0.004686892109934179	
0.0	17.647324449019326	0.004695940966432873	
5.882441483006442	17.647324449019326	0.004695336567795828	
11.764882966012884	17.647324449019326	0.004695514307584825	
17.647324449019326	17.647324449019326	0.004695692860664723	
23.529765932025768	17.647324449019326	0.0046932696089187174	
23.529765932025768	11.764882966012884	0.0046892618164576716	
23.529765932025768	5.882441483006442	0.004687524209271534	
23.529765932025768	0.0	0.004694561415684545	
23.529765932025768	-5.882441483006442	0.004693087971337356	
23.529765932025768	-11.764882966012884	0.004686723458492005	
23.529765932025768	-17.647324449019326	0.00469241291472545	
23.529765932025768	-23.529765932025768	0.004630300689453147	
17.647324449019326	-23.529765932025768	0.004660660404357655	
11.764882966012884	-23.529765932025768	0.004662440748486876	
5.882441483006442	-23.529765932025768	0.004682649991725325	
0.0	-23.529765932025768	0.004661514211583799	
-5.882441483006442	-23.529765932025768	0.004690685636732804	
-11.764882966012884	-23.529765932025768	0.004693511346245016	
-17.647324449019326	-23.529765932025768	0.004691772808340583	

####ControlPointIndex
2
####SpotTuneID			***	CURRENTLY THIS VALUE IS NOT USED	***
4
####CumulativeMetersetWeight		***	CURRENTLY THIS VALUE IS NOT USED	***
0
####Energy (MeV)
119.1
####NbOfScannedSpots
64
####X Y Weight (spot position at isocenter in mm, with weight in MU (default) or number of ions "setSpotIntensityAsNbIons true")
0.0	0.0	0.0015881104876680797	
5.901479633823232	0.0	0.00192038365477489	
5.901479633823232	-5.901479633823232	0.0017596663677739727	
0.0	-5.901479633823232	0.0017271745923672518	
-5.901479633823232	-5.901479633823232	0.0015637419428415845	
-5.901479633823232	0.0	0.0015950278189780288	
-5.901479633823232	5.901479633823232	0.0018240186802462497	
0.0	5.901479633823232	0.0013665900392504848	
5.901479633823232	5.901479633823232	0.0018031911526301013	
11.802959267646465	5.901479633823232	0.0017292885597747303	
11.802959267646465	0.0	0.0020054358350764427	
11.802959267646465	-5.901479633823232	0.0012790349062497652	
11.802959267646465	-11.802959267646465	0.0019383459978627613	
5.901479633823232	-11.802959267646465	0.0014914138159501371	
0.0	-11.802959267646465	0.001927416700863952	
-5.901479633823232	-11.802959267646465	0.0014918607468731586	
-11.802959267646465	-11.802959267646465	0.0012152906512478258	
-11.802959267646465	-5.901479633823232	0.0013084569239211214	
-11.802959267646465	0.0	0.001319302693210365	
-11.802959267646465	5.901479633823232	0.0017140029896498814	
-11.802959267646465	11.802959267646465	0.00029465306626271013	
-5.901479633823232	11.802959267646465	0.001192012767417359	
0.0	11.802959267646465	0.0009084705555461306	
5.901479633823232	11.802959267646465	0.0012245257248080295	
11.802959267646465	11.802959267646465	0.0013295839539058398	
17.704438901469697	11.802959267646465	0.001114664008096148	
17.704438901469697	5.901479633823232	0.0010774226341707608	
17.704438901469697	0.0	0.0015050551586711718	
17.704438901469697	-5.901479633823232	0.0013731078066126935	
17.704438901469697	-11.802959267646465	0.0016580364001586975	
17.704438901469697	-17.704438901469697	0.0021440245967068823	
11.802959267646465	-17.704438901469697	0.0013374483314968876	
5.901479633823232	-17.704438901469697	0.001563802076454597	
0.0	-17.704438901469697	0.0017061183982954014	
-5.901479633823232	-17.704438901469697	0.0010812023719727402	
-11.802959267646465	-17.704438901469697	0.0007131180986603346	
-17.704438901469697	-17.704438901469697	0.003320610201649976	
-17.704438901469697	-11.802959267646465	0.002740125770837741	
-17.704438901469697	-5.901479633823232	0.0028585998303051635	
-17.704438901469697	0.0	0.0026101969712092007	
-17.704438901469697	5.901479633823232	0.0016385356598631448	
-17.704438901469697	11.802959267646465	0.002222659635353183	
-17.704438901469697	17.704438901469697	0.004647873953579366	
-11.802959267646465	17.704438901469697	0.002857022849495208	
-5.901479633823232	17.704438901469697	0.0028021363435528695	
0.0	17.704438901469697	0.002896492004833326	
5.901479633823232	17.704438901469697	0.002918535408424416	
11.802959267646465	17.704438901469697	0.0025618060907381746	
17.704438901469697	17.704438901469697	0.0044353270383725866	
23.60591853529293	17.704438901469697	0.0033657638380378318	
23.60591853529293	11.802959267646465	0.0026799326611844764	
23.60591853529293	5.901479633823232	0.002141706793541733	
23.60591853529293	0.0	0.0025823147417207586	
23.60591853529293	-5.901479633823232	0.0024639077557689648	
23.60591853529293	-11.802959267646465	0.0026646679957678778	
23.60591853529293	-17.704438901469697	0.002592347749417251	
23.60591853529293	-23.60591853529293	0.002611678786301744	
17.704438901469697	-23.60591853529293	0.00237171668837392	
11.802959267646465	-23.60591853529293	0.0025471203842323538	
5.901479633823232	-23.60591853529293	0.0031376016077752024	
0.0	-23.60591853529293	0.0029360798657609693	
-5.901479633823232	-23.60591853529293	0.0028397650963095642	
-11.802959267646465	-23.60591853529293	0.0025082704264683792	
-17.704438901469697	-23.60591853529293	0.003567172192704139	

####ControlPointIndex
3
####SpotTuneID			***	CURRENTLY THIS VALUE IS NOT USED	***
4
####CumulativeMetersetWeight		***	CURRENTLY THIS VALUE IS NOT USED	***
0
####Energy (MeV)
116.2
####NbOfScannedSpots
64
####X Y Weight (spot position at isocenter in mm, with weight in MU (default) or number of ions "setSpotIntensityAsNbIons true")
0.0	0.0	0.0011713123229502437	
5.921629893106466	0.0	0.0014590883318688689	
5.921629893106466	-5.921629893106466	0.0013228909924540328	
0.0	-5.921629893106466	0.0015393055807154895	
-5.921629893106466	-5.921629893106466	0.0014993923048504901	
-5.921629893106466	0.0	0.001460040250124645	
-5.921629893106466	5.921629893106466	0.0019831637251373226	
0.0	5.921629893106466	0.001375491136172225	
5.921629893106466	5.921629893106466	0.0013939222100935898	
11.843259786212933	5.921629893106466	0.0012531573208182205	
11.843259786212933	0.0	0.0012201237635182294	
11.843259786212933	-5.921629893106466	0.0012245764727993442	
11.843259786212933	-11.843259786212933	0.0010603015313953553	
5.921629893106466	-11.843259786212933	0.0010009290415973445	
0.0	-11.843259786212933	0.001262708408616808	
-5.921629893106466	-11.843259786212933	0.001225609986872718	
-11.843259786212933	-11.843259786212933	0.0008819013218577464	
-11.843259786212933	-5.921629893106466	0.0014568427541903099	
-11.843259786212933	0.0	0.0008634467873957593	
-11.843259786212933	5.921629893106466	0.0012030073989447666	
-11.843259786212933	11.843259786212933	2.5180752308864262e-05	
-5.921629893106466	11.843259786212933	0.0010279783538269282	
0.0	11.843259786212933	0.0010768979286007324	
5.921629893106466	11.843259786212933	0.0010810952942059667	
11.843259786212933	11.843259786212933	0.0007191539837426055	
17.7648896793194	11.843259786212933	0.0007264211412409434	
17.7648896793194	5.921629893106466	0.0013940209000152407	
17.7648896793194	0.0	0.0012553604727770804	
17.7648896793194	-5.921629893106466	0.0013392388568373487	
17.7648896793194	-11.843259786212933	0.001427269578510751	
17.7648896793194	-17.7648896793194	0.0011954256547365065	
11.843259786212933	-17.7648896793194	0.0015912439360711381	
5.921629893106466	-17.7648896793194	0.0017186396691752576	
0.0	-17.7648896793194	0.0015388986279593114	
-5.921629893106466	-17.7648896793194	0.0011376918152556528	
-11.843259786212933	-17.7648896793194	0.0016183604006557155	
-17.7648896793194	-17.7648896793194	0.0020173472903224432	
-17.7648896793194	-11.843259786212933	0.0011969679883504268	
-17.7648896793194	-5.921629893106466	0.002085418812421374	
-17.7648896793194	0.0	0.0019845571639199454	
-17.7648896793194	5.921629893106466	0.0023507057412288095	
-17.7648896793194	11.843259786212933	0.0022972291470399852	
-17.7648896793194	17.7648896793194	0.00288913466848077	
-11.843259786212933	17.7648896793194	0.0015818440212739897	
-5.921629893106466	17.7648896793194	0.001786152244234719	
0.0	17.7648896793194	0.0022807455949987133	
5.921629893106466	17.7648896793194	0.001841170392613	
11.843259786212933	17.7648896793194	0.002079261008178422	
17.7648896793194	17.7648896793194	0.002274038838187018	
23.686519572425865	17.7648896793194	0.0023859126228689413	
23.686519572425865	11.843259786212933	0.0023687918345093686	
23.686519572425865	5.921629893106466	0.0020461390104830383	
23.686519572425865	0.0	0.0022300701211682666	
23.686519572425865	-5.921629893106466	0.002052893993165911	
23.686519572425865	-11.843259786212933	0.0017360015139781606	
23.686519572425865	-17.7648896793194	0.001561169433485727	
23.686519572425865	-23.686519572425865	0.0015350093155786753	
17.7648896793194	-23.686519572425865	0.0015961223770265963	
11.843259786212933	-23.686519572425865	0.001705380801891084	
5.921629893106466	-23.686519572425865	0.0018043867076787718	
0.0	-23.686519572425865	0.0019923044713192526	
-5.921629893106466	-23.686519572425865	0.002796357444898168	
-11.843259786212933	-23.686519572425865	0.0023512235827015727	
-17.7648896793194	-23.686519572425865	0.002122848307600397	

####ControlPointIndex
4
####SpotTuneID			***	CURRENTLY THIS VALUE IS NOT USED	***
4
####CumulativeMetersetWeight		***	CURRENTLY THIS VALUE IS NOT USED	***
0
####Energy (MeV)
113.4
####NbOfScannedSpots
49
####X Y Weight (spot position at isocenter in mm, with weight in MU (default) or number of ions "setSpotIntensityAsNbIons true")
0.0	0.0	0.000909305947341005	
5.993582564611124	0.0	0.000909243666615514	
5.993582564611124	-5.993582564611124	0.0011020530079921475	
0.0	-5.993582564611124	0.0009119785037150425	
-5.993582564611124	-5.993582564611124	0.0009130485821592921	
-5.993582564611124	0.0	0.0007151134904052436	
-5.993582564611124	5.993582564611124	0.0013592336561996897	
0.0	5.993582564611124	0.0009864183225681991	
5.993582564611124	5.993582564611124	0.0010941345658032583	
11.987165129222248	5.993582564611124	0.0008370716485133637	
11.987165129222248	0.0	0.0009743132197256466	
11.987165129222248	-5.993582564611124	0.0007373032923137548	
11.987165129222248	-11.987165129222248	0.0009499288704872832	
5.993582564611124	-11.987165129222248	0.0007451684301417814	
0.0	-11.987165129222248	0.0009460940932292481	
-5.993582564611124	-11.987165129222248	0.001280283604515229	
-11.987165129222248	-11.987165129222248	0.0007534195335901451	
-11.987165129222248	-5.993582564611124	0.0007683753525337577	
-11.987165129222248	0.0	0.0005792539657123255	
-11.987165129222248	5.993582564611124	0.0007194535363741784	
-11.987165129222248	11.987165129222248	0.00015140282403829406	
-5.993582564611124	11.987165129222248	0.0008506197992473761	
0.0	11.987165129222248	0.0008340581148048224	
5.993582564611124	11.987165129222248	0.00065053036028375	
11.987165129222248	11.987165129222248	0.0006591467801233203	
17.980747693833372	11.987165129222248	0.0010422856367280136	
17.980747693833372	5.993582564611124	0.0012106958662031785	
17.980747693833372	0.0	0.0015512001739817526	
17.980747693833372	-5.993582564611124	0.001388970822994434	
17.980747693833372	-11.987165129222248	0.0015395242693088818	
17.980747693833372	-17.980747693833372	0.0013299330903511174	
11.987165129222248	-17.980747693833372	0.0009843692781028644	
5.993582564611124	-17.980747693833372	0.0016655714041493338	
0.0	-17.980747693833372	0.0014921796448189428	
-5.993582564611124	-17.980747693833372	0.0005706817244499103	
-11.987165129222248	-17.980747693833372	0.0013967727343055366	
-17.980747693833372	-17.980747693833372	0.0020776161359736833	
-17.980747693833372	-11.987165129222248	0.0015742218804668268	
-17.980747693833372	-5.993582564611124	0.0019767061816718403	
-17.980747693833372	0.0	0.0011438485882829046	
-17.980747693833372	5.993582564611124	0.0013953760600584342	
-17.980747693833372	11.987165129222248	0.002231961219557073	
-17.980747693833372	17.980747693833372	0.00195030260600535	
-11.987165129222248	17.980747693833372	0.0002592294535932346	
-5.993582564611124	17.980747693833372	0.0017056420513508594	
0.0	17.980747693833372	0.001209054369469316	
5.993582564611124	17.980747693833372	0.0013099206582763499	
11.987165129222248	17.980747693833372	0.0016521070845889163	
17.980747693833372	17.980747693833372	0.0020696212105561548	

####ControlPointIndex
5
####SpotTuneID			***	CURRENTLY THIS VALUE IS NOT USED	***
4
####CumulativeMetersetWeight		***	CURRENTLY THIS VALUE IS NOT USED	***
0
####Energy (MeV)
110.9
####NbOfScannedSpots
49
####X Y Weight (spot position at isocenter in mm, with weight in MU (default) or number of ions "setSpotIntensityAsNbIons true")
0.0	0.0	0.0007131442382179773	
6.0526532575114835	0.0	0.0009337943432614002	
6.0526532575114835	-6.0526532575114835	0.0008464453552042941	
0.0	-6.0526532575114835	0.0010213544285189848	
-6.0526532575114835	-6.0526532575114835	0.0012271573302229742	
-6.0526532575114835	0.0	0.0007890826436169594	
-6.0526532575114835	6.0526532575114835	0.0010947069457640337	
0.0	6.0526532575114835	0.0010438020340311756	
6.0526532575114835	6.0526532575114835	0.0009060036529286054	
12.105306515022967	6.0526532575114835	0.0008359220848442235	
12.105306515022967	0.0	0.0007950453418140626	
12.105306515022967	-6.0526532575114835	0.0007621190565737926	
12.105306515022967	-12.105306515022967	0.0007064800553741198	
6.0526532575114835	-12.105306515022967	0.0006040351751130321	
0.0	-12.105306515022967	0.0009213745963286238	
-6.0526532575114835	-12.105306515022967	0.0010189185776835483	
-12.105306515022967	-12.105306515022967	0.00016189235350531312	
-12.105306515022967	-6.0526532575114835	0.0004899978155400957	
-12.105306515022967	0.0	0.0007923257251923848	
-12.105306515022967	6.0526532575114835	0.0009747872727049121	
-12.105306515022967	12.105306515022967	0.00022670312780047206	
-6.0526532575114835	12.105306515022967	0.0008089943024026001	
0.0	12.105306515022967	0.00044605386523403147	
6.0526532575114835	12.105306515022967	0.0008457433263335478	
12.105306515022967	12.105306515022967	0.0004979290093332008	
18.157959772534447	12.105306515022967	0.0012194010586364808	
18.157959772534447	6.0526532575114835	0.001339576101677955	
18.157959772534447	0.0	0.0012157593841297548	
18.157959772534447	-6.0526532575114835	0.0014577232591590074	
18.157959772534447	-12.105306515022967	0.001215137621405126	
18.157959772534447	-18.157959772534447	0.0012881589270196802	
12.105306515022964	-18.157959772534447	0.0011154443661456157	
6.052653257511481	-18.157959772534447	0.0013893005832202492	
-2.220446049250313e-15	-18.157959772534447	0.001115479448268628	
-6.052653257511485	-18.157959772534447	0.000804656345080767	
-12.105306515022969	-18.157959772534447	0.001115004748717997	
-18.157959772534454	-18.157959772534447	0.0020746588128161573	
-18.157959772534454	-12.105306515022964	0.0017253688704737522	
-18.157959772534454	-6.052653257511481	0.0013588472141306063	
-18.157959772534454	2.220446049250313e-15	0.0012889613273584716	
-18.157959772534454	6.052653257511485	0.0014519377125734368	
-18.157959772534454	12.105306515022969	0.0007357197025388556	
-18.157959772534454	18.157959772534454	0.002392268632943133	
-12.105306515022969	18.157959772534454	0.0013381962341953092	
-6.052653257511485	18.157959772534454	0.0013157854640290267	
-2.220446049250313e-15	18.157959772534454	0.0013511185267517725	
6.052653257511481	18.157959772534454	0.0012156144873723602	
12.105306515022964	18.157959772534454	0.001048142205572958	
18.157959772534447	18.157959772534454	0.0016661012326502278	

####ControlPointIndex
6
####SpotTuneID			***	CURRENTLY THIS VALUE IS NOT USED	***
4
####CumulativeMetersetWeight		***	CURRENTLY THIS VALUE IS NOT USED	***
0
####Energy (MeV)
108.3
####NbOfScannedSpots
49
####X Y Weight (spot position at isocenter in mm, with weight in MU (default) or number of ions "setSpotIntensityAsNbIons true")
0.0	0.0	0.0006068403751308459	
6.117434133574083	0.0	0.0007036807837387577	
6.117434133574083	-6.117434133574083	0.0010291500654498772	
0.0	-6.117434133574083	0.00081343686085321	
-6.117434133574083	-6.117434133574083	0.0011850572672463583	
-6.117434133574083	0.0	0.0006672260165509335	
-6.117434133574083	6.117434133574083	0.0012844259420091127	
0.0	6.117434133574083	0.0007104825859070058	
6.117434133574083	6.117434133574083	0.0009127304101077624	
12.234868267148165	6.117434133574083	0.000500216442446536	
12.234868267148165	0.0	0.0005660591541432307	
12.234868267148165	-6.117434133574083	0.00046014668867086993	
12.234868267148165	-12.234868267148165	0.0005430709060876516	
6.117434133574083	-12.234868267148165	0.0005302793016919711	
0.0	-12.234868267148165	0.0007297095360563361	
-6.117434133574083	-12.234868267148165	0.0009075078050595284	
-12.234868267148165	-12.234868267148165	0.00029375870391625686	
-12.234868267148165	-6.117434133574083	0.000551684444792383	
-12.234868267148165	0.0	0.00021197239930720072	
-12.234868267148165	6.117434133574083	0.0007670322410575402	
-12.234868267148165	12.234868267148165	0.00034625121541798255	
-6.117434133574083	12.234868267148165	0.0004160693534912081	
0.0	12.234868267148165	0.00044645210173080446	
6.117434133574083	12.234868267148165	0.0007491814078156803	
12.234868267148165	12.234868267148165	0.0006452400561542839	
18.352302400722248	12.234868267148165	0.0008891003329787461	
18.352302400722248	6.117434133574083	0.000915757205006009	
18.352302400722248	0.0	0.0015108239351462602	
18.352302400722248	-6.117434133574083	0.0015529113095729776	
18.352302400722248	-12.234868267148165	0.0010272338834953654	
18.352302400722248	-18.352302400722248	0.0009389889071338669	
12.234868267148165	-18.352302400722248	0.0015064805366169127	
6.117434133574083	-18.352302400722248	0.0008429347515294011	
0.0	-18.352302400722248	0.0007336230017288621	
-6.117434133574083	-18.352302400722248	0.0011384316934110869	
-12.234868267148165	-18.352302400722248	0.001195213760459736	
-18.352302400722248	-18.352302400722248	0.0016414907496312293	
-18.352302400722248	-12.234868267148165	0.0007483818160151337	
-18.352302400722248	-6.117434133574083	0.0009924285051352737	
-18.352302400722248	0.0	0.00139405574480593	
-18.352302400722248	6.117434133574083	0.0012826285182539533	
-18.352302400722248	12.234868267148165	0.0008857143717261146	
-18.352302400722248	18.352302400722248	0.0019199445406317829	
-12.234868267148165	18.352302400722248	0.0011641592183965854	
-6.117434133574083	18.352302400722248	0.0007714206740100257	
0.0	18.352302400722248	0.0014304575365790399	
6.117434133574083	18.352302400722248	0.0014011677934306487	
12.234868267148165	18.352302400722248	0.0008630697563288474	
18.352302400722248	18.352302400722248	0.001540622027751211	

####ControlPointIndex
7
####SpotTuneID			***	CURRENTLY THIS VALUE IS NOT USED	***
4
####CumulativeMetersetWeight		***	CURRENTLY THIS VALUE IS NOT USED	***
0
####Energy (MeV)
105.7
####NbOfScannedSpots
49
####X Y Weight (spot position at isocenter in mm, with weight in MU (default) or number of ions "setSpotIntensityAsNbIons true")
0.0	0.0	0.0006618250535854437	
6.1347175111949594	0.0	0.0006571389798865909	
6.1347175111949594	-6.1347175111949594	0.0006204508121737959	
0.0	-6.1347175111949594	0.0005882450172444301	
-6.1347175111949594	-6.1347175111949594	0.0008617863272145019	
-6.1347175111949594	0.0	0.0006011314511382703	
-6.1347175111949594	6.1347175111949594	0.0010560130799090561	
0.0	6.1347175111949594	0.0007217685943180587	
6.1347175111949594	6.1347175111949594	0.0007673851409678863	
12.269435022389919	6.1347175111949594	0.0007155896243942033	
12.269435022389919	0.0	0.0005899325733108658	
12.269435022389919	-6.1347175111949594	0.0005976359918513572	
12.269435022389919	-12.269435022389919	0.0006163006031248898	
6.1347175111949594	-12.269435022389919	0.0007430940829863379	
0.0	-12.269435022389919	0.0004459004257913474	
-6.1347175111949594	-12.269435022389919	0.0005838126959857105	
-12.269435022389919	-12.269435022389919	0.0005190590949257877	
-12.269435022389919	-6.1347175111949594	0.0007126100430604333	
-12.269435022389919	0.0	0.000234722071400378	
-12.269435022389919	6.1347175111949594	0.0009900850379423226	
-12.269435022389919	12.269435022389919	0.0004309115330814325	
-6.1347175111949594	12.269435022389919	0.000655378107412703	
0.0	12.269435022389919	0.0003772735879589413	
6.1347175111949594	12.269435022389919	0.0005698000801305854	
12.269435022389919	12.269435022389919	0.000499557281268122	
18.404152533584877	12.269435022389919	0.00126249381376757	
18.404152533584877	6.1347175111949594	0.0007941088461209341	
18.404152533584877	0.0	0.00115890773954399	
18.404152533584877	-6.1347175111949594	0.0010861976936036475	
18.404152533584877	-12.269435022389919	0.0006789768204668629	
18.404152533584877	-18.404152533584877	0.0010801084803080696	
12.269435022389917	-18.404152533584877	0.001088193958906995	
6.134717511194957	-18.404152533584877	0.0014351975868662783	
-2.220446049250313e-15	-18.404152533584877	0.0005789713893129106	
-6.134717511194961	-18.404152533584877	0.001329098174023626	
-12.26943502238992	-18.404152533584877	0.001128576499898943	
-18.40415253358488	-18.404152533584877	0.0011926722147498577	
-18.40415253358488	-12.269435022389917	0.0006876865663002606	
-18.40415253358488	-6.134717511194957	0.0013052861664077655	
-18.40415253358488	2.220446049250313e-15	0.0009941196470269265	
-18.40415253358488	6.134717511194961	0.0011214649327314764	
-18.40415253358488	12.26943502238992	0.00033945553683355044	
-18.40415253358488	18.40415253358488	0.001767960453576049	
-12.26943502238992	18.40415253358488	0.000713473226357635	
-6.134717511194961	18.40415253358488	0.0005613385174047617	
-2.220446049250313e-15	18.40415253358488	0.0010337396230207586	
6.134717511194957	18.40415253358488	0.0013396180372275692	
12.269435022389917	18.40415253358488	0.0007748022347835287	
18.404152533584877	18.40415253358488	0.0011394480884259937	

####ControlPointIndex
8
####SpotTuneID			***	CURRENTLY THIS VALUE IS NOT USED	***
4
####CumulativeMetersetWeight		***	CURRENTLY THIS VALUE IS NOT USED	***
0
####Energy (MeV)
103.2
####NbOfScannedSpots
49
####X Y Weight (spot position at isocenter in mm, with weight in MU (default) or number of ions "setSpotIntensityAsNbIons true")
0.0	0.0	0.0005855686960888723	
6.210670906620756	0.0	0.0005804072099566066	
6.210670906620756	-6.210670906620756	0.0008258909338060006	
0.0	-6.210670906620756	0.000671525787500386	
-6.210670906620756	-6.210670906620756	0.001068467678577191	
-6.210670906620756	0.0	0.0007502908527363496	
-6.210670906620756	6.210670906620756	0.0007976796434798003	
0.0	6.210670906620756	0.000422854128447668	
6.210670906620756	6.210670906620756	0.0008021518435276339	
12.421341813241511	6.210670906620756	0.000363877196382409	
12.421341813241511	0.0	0.0003569635233837634	
12.421341813241511	-6.210670906620756	0.0005816936524120739	
12.421341813241511	-12.421341813241511	0.0003524852788103528	
6.210670906620756	-12.421341813241511	0.00047124953948961577	
0.0	-12.421341813241511	9.434654117262644e-05	
-6.210670906620756	-12.421341813241511	0.000675127406904447	
-12.421341813241511	-12.421341813241511	0.0003136248664806606	
-12.421341813241511	-6.210670906620756	0.00052973535821409	
-12.421341813241511	0.0	0.0002546437764245694	
-12.421341813241511	6.210670906620756	0.0007985033622798425	
-12.421341813241511	12.421341813241511	7.546937009278056e-05	
-6.210670906620756	12.421341813241511	0.0005743145826990651	
0.0	12.421341813241511	0.0002936483278733376	
6.210670906620756	12.421341813241511	0.0006827998155595406	
12.421341813241511	12.421341813241511	0.000639796326874713	
18.632012719862267	12.421341813241511	0.0010740746981032798	
18.632012719862267	6.210670906620756	0.0011453623617215015	
18.632012719862267	0.0	0.0007915657826241363	
18.632012719862267	-6.210670906620756	0.001167362890141128	
18.632012719862267	-12.421341813241511	0.00077981306701173	
18.632012719862267	-18.632012719862267	0.0009092353480199123	
12.421341813241508	-18.632012719862267	0.0009080961288341177	
6.210670906620753	-18.632012719862267	0.0013580239548410845	
-2.220446049250313e-15	-18.632012719862267	0.001135284940912505	
-6.2106709066207575	-18.632012719862267	0.0013058091906238802	
-12.421341813241513	-18.632012719862267	0.0008487251101637124	
-18.63201271986227	-18.632012719862267	0.001079124126594589	
-18.63201271986227	-12.421341813241508	0.0010804212667014832	
-18.63201271986227	-6.210670906620753	0.0009768214229510161	
-18.63201271986227	2.220446049250313e-15	0.0006956313670439456	
-18.63201271986227	6.2106709066207575	0.0012202149914798189	
-18.63201271986227	12.421341813241513	0.0011212179061835595	
-18.63201271986227	18.63201271986227	0.0012697525441791153	
-12.421341813241513	18.63201271986227	0.0005508261843385732	
-6.2106709066207575	18.63201271986227	0.0013741190252431585	
-2.220446049250313e-15	18.63201271986227	0.0011611719737916254	
6.210670906620753	18.63201271986227	0.0005828408975537325	
12.421341813241508	18.63201271986227	0.0005702156455890496	
18.632012719862267	18.63201271986227	0.0010448507644094972	

####ControlPointIndex
9
####SpotTuneID			***	CURRENTLY THIS VALUE IS NOT USED	***
4
####CumulativeMetersetWeight		***	CURRENTLY THIS VALUE IS NOT USED	***
0
####Energy (MeV)
100.6
####NbOfScannedSpots
49
####X Y Weight (spot position at isocenter in mm, with weight in MU (default) or number of ions "setSpotIntensityAsNbIons true")
0.0	0.0	0.000607213708998882	
6.29592368323034	0.0	0.0007294384059918688	
6.29592368323034	-6.29592368323034	0.0005892225171466988	
0.0	-6.29592368323034	0.0005240805567940698	
-6.29592368323034	-6.29592368323034	0.000871122633242805	
-6.29592368323034	0.0	0.0006993827303971216	
-6.29592368323034	6.29592368323034	0.000975712268175307	
0.0	6.29592368323034	0.0008949017057217412	
6.29592368323034	6.29592368323034	0.0007124358087480771	
12.59184736646068	6.29592368323034	0.0004930658789665715	
12.59184736646068	0.0	0.0003631606372873419	
12.59184736646068	-6.29592368323034	0.0006088338716596549	
12.59184736646068	-12.59184736646068	0.00047615453522018383	
6.29592368323034	-12.59184736646068	0.00031293460539336007	
0.0	-12.59184736646068	0.0005664365665800687	
-6.29592368323034	-12.59184736646068	0.00045412292750083964	
-12.59184736646068	-12.59184736646068	0.00044310931271727006	
-12.59184736646068	-6.29592368323034	0.0006313805738987252	
-12.59184736646068	0.0	0.000147538262127315	
-12.59184736646068	6.29592368323034	0.00020147836127306848	
-12.59184736646068	12.59184736646068	0.00033231149877736344	
-6.29592368323034	12.59184736646068	0.0007014020490031631	
0.0	12.59184736646068	0.00039446845137316647	
6.29592368323034	12.59184736646068	0.0006073257529798617	
12.59184736646068	12.59184736646068	0.0005349787771060894	
18.88777104969102	12.59184736646068	0.000694333805915064	
18.88777104969102	6.29592368323034	0.0008409945786375476	
18.88777104969102	0.0	0.0010136746552796996	
18.88777104969102	-6.29592368323034	0.0011224896074202712	
18.88777104969102	-12.59184736646068	0.0009926067922759055	
18.88777104969102	-18.88777104969102	0.0010467771651789671	
12.59184736646068	-18.88777104969102	0.0008178676601465369	
6.29592368323034	-18.88777104969102	0.0009616294263660352	
0.0	-18.88777104969102	0.0011249121766457317	
-6.29592368323034	-18.88777104969102	0.0009018806377472021	
-12.59184736646068	-18.88777104969102	0.0006463168391532961	
-18.88777104969102	-18.88777104969102	0.0009134686470523083	
-18.88777104969102	-12.59184736646068	0.0008152872195038427	
-18.88777104969102	-6.29592368323034	0.0007042236702618479	
-18.88777104969102	0.0	0.0008608495210239296	
-18.88777104969102	6.29592368323034	0.0013118025520794819	
-18.88777104969102	12.59184736646068	0.000692496175375592	
-18.88777104969102	18.88777104969102	0.001421412219440884	
-12.59184736646068	18.88777104969102	0.0004666611181995059	
-6.29592368323034	18.88777104969102	0.0007941908177903912	
0.0	18.88777104969102	0.0008083299326259393	
6.29592368323034	18.88777104969102	0.0008717626924761836	
12.59184736646068	18.88777104969102	0.0006559442757265189	
18.88777104969102	18.88777104969102	0.000782515837204503	

####ControlPointIndex
10
####SpotTuneID			***	CURRENTLY THIS VALUE IS NOT USED	***
4
####CumulativeMetersetWeight		***	CURRENTLY THIS VALUE IS NOT USED	***
0
####Energy (MeV)
98.2
####NbOfScannedSpots
49
####X Y Weight (spot position at isocenter in mm, with weight in MU (default) or number of ions "setSpotIntensityAsNbIons true")
0.0	0.0	0.0004240749866750114	
6.3716186744788885	0.0	0.0006342659414409255	
6.3716186744788885	-6.3716186744788885	0.0007951676024733147	
0.0	-6.3716186744788885	0.00043678578026992715	
-6.3716186744788885	-6.3716186744788885	0.0004752552170648561	
-6.3716186744788885	0.0	0.0005555846788772368	
-6.3716186744788885	6.3716186744788885	0.0005523962946488252	
0.0	6.3716186744788885	0.0006262834180202941	
6.3716186744788885	6.3716186744788885	0.0004741164010167285	
12.743237348957777	6.3716186744788885	0.00042526689575950665	
12.743237348957777	0.0	0.000376800736857183	
12.743237348957777	-6.3716186744788885	0.000296106036408154	
12.743237348957777	-12.743237348957777	0.00027146743425452883	
6.3716186744788885	-12.743237348957777	0.0005685604344649081	
0.0	-12.743237348957777	0.0005190391789007539	
-6.3716186744788885	-12.743237348957777	0.000592769989266338	
-12.743237348957777	-12.743237348957777	1.7328779895870212e-05	
-12.743237348957777	-6.3716186744788885	0.0006574588221494748	
-12.743237348957777	0.0	0.00033422730638810617	
-12.743237348957777	6.3716186744788885	0.0004904147348329167	
-12.743237348957777	12.743237348957777	5.569715896380832e-05	
-6.3716186744788885	12.743237348957777	0.00032240371266071855	
0.0	12.743237348957777	0.00024678723675182105	
6.3716186744788885	12.743237348957777	0.0003368557617779877	
12.743237348957777	12.743237348957777	0.0005901806202155091	
19.114856023436666	12.743237348957777	0.0005675002042344689	
19.114856023436666	6.3716186744788885	0.0010970642629138027	
19.114856023436666	0.0	0.0009406448546993701	
19.114856023436666	-6.3716186744788885	0.0008142537712288995	
19.114856023436666	-12.743237348957777	0.0008286623237869997	
19.114856023436666	-19.114856023436666	0.0008268327008165559	
12.743237348957773	-19.114856023436666	0.000674744341314342	
6.371618674478886	-19.114856023436666	0.0010098609596277393	
-2.220446049250313e-15	-19.114856023436666	0.0006091862875445714	
-6.37161867447889	-19.114856023436666	0.0010191769173955511	
-12.743237348957779	-19.114856023436666	0.0007897462869797081	
-19.11485602343667	-19.114856023436666	0.0007913686318012079	
-19.11485602343667	-12.743237348957773	0.0006430079424934877	
-19.11485602343667	-6.371618674478886	0.0008240962674674184	
-19.11485602343667	2.220446049250313e-15	0.0009279075187680951	
-19.11485602343667	6.37161867447889	0.0010670681573270516	
-19.11485602343667	12.743237348957779	0.0006853173315987082	
-19.11485602343667	19.11485602343667	0.0012453153450987012	
-12.743237348957779	19.11485602343667	0.0006828759442281062	
-6.37161867447889	19.11485602343667	0.0008972670935028738	
-2.220446049250313e-15	19.11485602343667	0.0007772633458100455	
6.371618674478886	19.11485602343667	0.0008232244713019913	
12.743237348957773	19.11485602343667	0.0006714315710336042	
19.114856023436666	19.11485602343667	0.0008573868427177462	

####ControlPointIndex
11
####SpotTuneID			***	CURRENTLY THIS VALUE IS NOT USED	***
4
####CumulativeMetersetWeight		***	CURRENTLY THIS VALUE IS NOT USED	***
0
####Energy (MeV)
95.9
####NbOfScannedSpots
49
####X Y Weight (spot position at isocenter in mm, with weight in MU (default) or number of ions "setSpotIntensityAsNbIons true")
0.0	0.0	0.0005037392952415195	
6.441598448715329	0.0	0.0009036160524530488	
6.441598448715329	-6.441598448715329	0.0006240992513642219	
0.0	-6.441598448715329	0.00045125456432768197	
-6.441598448715329	-6.441598448715329	0.00046948903687287874	
-6.441598448715329	0.0	0.0005863703800929044	
-6.441598448715329	6.441598448715329	0.0007941501514934758	
0.0	6.441598448715329	0.0005847970207964344	
6.441598448715329	6.441598448715329	0.00034854724208736594	
12.883196897430658	6.441598448715329	0.0004989167210792258	
12.883196897430658	0.0	8.093383703749122e-05	
12.883196897430658	-6.441598448715329	0.0006828910046870818	
12.883196897430658	-12.883196897430658	0.00014515908963025925	
6.441598448715329	-12.883196897430658	0.0003268210366069328	
0.0	-12.883196897430658	0.0004584736965897414	
-6.441598448715329	-12.883196897430658	0.0004650468010410689	
-12.883196897430658	-12.883196897430658	0.00045049159473142553	
-12.883196897430658	-6.441598448715329	0.0005889134499394274	
-12.883196897430658	0.0	0.0003741175538821317	
-12.883196897430658	6.441598448715329	0.0002569486839640689	
-12.883196897430658	12.883196897430658	0.00023290746605660626	
-6.441598448715329	12.883196897430658	0.0009788968180347586	
0.0	12.883196897430658	8.430729947954842e-05	
6.441598448715329	12.883196897430658	0.00039662262766645284	
12.883196897430658	12.883196897430658	0.0006976543099889681	
19.324795346145986	12.883196897430658	0.0007038543407089916	
19.324795346145986	6.441598448715329	0.0004913096798487484	
19.324795346145986	0.0	0.0007399475407269372	
19.324795346145986	-6.441598448715329	0.0006848604749106989	
19.324795346145986	-12.883196897430658	0.0007443958775705692	
19.324795346145986	-19.324795346145986	0.0004930194447537438	
12.883196897430658	-19.324795346145986	0.0006006283856802274	
6.441598448715329	-19.324795346145986	0.0006658201781543026	
0.0	-19.324795346145986	0.0010003524268905396	
-6.441598448715329	-19.324795346145986	0.0006777134669038723	
-12.883196897430658	-19.324795346145986	0.00043313294979606317	
-19.324795346145986	-19.324795346145986	0.0008291701218148596	
-19.324795346145986	-12.883196897430658	0.0007612080629346627	
-19.324795346145986	-6.441598448715329	0.0007597644202957293	
-19.324795346145986	0.0	0.0003019422823409008	
-19.324795346145986	6.441598448715329	0.0007207887612996085	
-19.324795346145986	12.883196897430658	0.000827194986902331	
-19.324795346145986	19.324795346145986	0.0007623719634985028	
-12.883196897430658	19.324795346145986	0.0005166964610781107	
-6.441598448715329	19.324795346145986	0.0005727126318929789	
0.0	19.324795346145986	0.0008981872714704316	
6.441598448715329	19.324795346145986	0.0006983719814285988	
12.883196897430658	19.324795346145986	0.000515975425069292	
19.324795346145986	19.324795346145986	0.0005332901531062441	

####ControlPointIndex
12
####SpotTuneID			***	CURRENTLY THIS VALUE IS NOT USED	***
4
####CumulativeMetersetWeight		***	CURRENTLY THIS VALUE IS NOT USED	***
0
####Energy (MeV)
93.6
####NbOfScannedSpots
49
####X Y Weight (spot position at isocenter in mm, with weight in MU (default) or number of ions "setSpotIntensityAsNbIons true")
0.0	0.0	0.00035579297247511385	
6.529265518825607	0.0	0.0004888653757395416	
6.529265518825607	-6.529265518825607	0.000250052988717034	
0.0	-6.529265518825607	0.0004494891111157759	
-6.529265518825607	-6.529265518825607	0.00037895640707507955	
-6.529265518825607	0.0	0.00042875990782140184	
-6.529265518825607	6.529265518825607	0.0006016416653030177	
0.0	6.529265518825607	0.00044426580361128836	
6.529265518825607	6.529265518825607	0.00028369083425486925	
13.058531037651214	6.529265518825607	0.0006396486019796504	
13.058531037651214	0.0	0.00044431726956197046	
13.058531037651214	-6.529265518825607	0.0003507511146604873	
13.058531037651214	-13.058531037651214	0.0006327199754397754	
6.529265518825607	-13.058531037651214	0.00044585030657465533	
0.0	-13.058531037651214	0.00033402792483417287	
-6.529265518825607	-13.058531037651214	0.0005771330053533904	
-13.058531037651214	-13.058531037651214	0.00026223722687754395	
-13.058531037651214	-6.529265518825607	0.0005531012625871817	
-13.058531037651214	0.0	0.00046176683607781474	
-13.058531037651214	6.529265518825607	0.00030092038829842676	
-13.058531037651214	13.058531037651214	0.00037398047436853034	
-6.529265518825607	13.058531037651214	0.00023903463947764643	
0.0	13.058531037651214	0.00031991620860533185	
6.529265518825607	13.058531037651214	0.0005204359993603295	
13.058531037651214	13.058531037651214	0.0005730743334922437	
19.58779655647682	13.058531037651214	0.0007641370859369424	
19.58779655647682	6.529265518825607	0.0007071173518541139	
19.58779655647682	0.0	0.0005798114176565531	
19.58779655647682	-6.529265518825607	0.0007024748031578866	
19.58779655647682	-13.058531037651214	0.0006394863669566637	
19.58779655647682	-19.58779655647682	0.0006468461556145667	
13.058531037651214	-19.58779655647682	0.0008282792118774286	
6.529265518825607	-19.58779655647682	0.0005706280874668904	
0.0	-19.58779655647682	0.0007830097837365621	
-6.529265518825607	-19.58779655647682	0.0005408852088925894	
-13.058531037651214	-19.58779655647682	0.0007291834975095622	
-19.58779655647682	-19.58779655647682	0.0006071658415852636	
-19.58779655647682	-13.058531037651214	0.0008859689839623229	
-19.58779655647682	-6.529265518825607	0.0005782446133179993	
-19.58779655647682	0.0	0.0005345651150675227	
-19.58779655647682	6.529265518825607	0.0007046622549008898	
-19.58779655647682	13.058531037651214	0.000497986160352159	
-19.58779655647682	19.58779655647682	0.0009291965842981583	
-13.058531037651214	19.58779655647682	0.0006371089347726371	
-6.529265518825607	19.58779655647682	0.0004906612593533843	
0.0	19.58779655647682	0.0006302591498856176	
6.529265518825607	19.58779655647682	0.0006013261768052341	
13.058531037651214	19.58779655647682	0.0006746143621080818	
19.58779655647682	19.58779655647682	0.0005489790807522167	

####ControlPointIndex
13
####SpotTuneID			***	CURRENTLY THIS VALUE IS NOT USED	***
4
####CumulativeMetersetWeight		***	CURRENTLY THIS VALUE IS NOT USED	***
0
####Energy (MeV)
91.3
####NbOfScannedSpots
49
####X Y Weight (spot position at isocenter in mm, with weight in MU (default) or number of ions "setSpotIntensityAsNbIons true")
0.0	0.0	0.00046966157313982744	
6.627325465973913	0.0	0.00048753001535875167	
6.627325465973913	-6.627325465973913	0.0008386284453910476	
0.0	-6.627325465973913	0.00048660049912757544	
-6.627325465973913	-6.627325465973913	0.0006566973821325019	
-6.627325465973913	0.0	0.0004094995611602879	
-6.627325465973913	6.627325465973913	0.0008581922737624626	
0.0	6.627325465973913	0.0005257956028005255	
6.627325465973913	6.627325465973913	0.0005214872545318862	
13.254650931947825	6.627325465973913	0.0005535544265505525	
13.254650931947825	0.0	0.0005379398887260457	
13.254650931947825	-6.627325465973913	0.000536583914588549	
13.254650931947825	-13.254650931947825	0.000609519443134443	
6.627325465973913	-13.254650931947825	0.0007037045166799759	
0.0	-13.254650931947825	0.0003327681479115399	
-6.627325465973913	-13.254650931947825	0.0005854315685479329	
-13.254650931947825	-13.254650931947825	0.0005903992319619387	
-13.254650931947825	-6.627325465973913	0.0005192572955290027	
-13.254650931947825	0.0	0.0005563359567310064	
-13.254650931947825	6.627325465973913	0.00047710563844386263	
-13.254650931947825	13.254650931947825	0.0006910691457272378	
-6.627325465973913	13.254650931947825	0.0006896719363126472	
0.0	13.254650931947825	0.0005500096308883335	
6.627325465973913	13.254650931947825	0.0005573718046328404	
13.254650931947825	13.254650931947825	0.000538189836399503	
19.881976397921736	13.254650931947825	0.0003367990850977056	
19.881976397921736	6.627325465973913	0.00038570788045817	
19.881976397921736	0.0	0.0002700741374239738	
19.881976397921736	-6.627325465973913	0.00040617783857499717	
19.881976397921736	-13.254650931947825	0.00038252379300509265	
19.881976397921736	-19.881976397921736	0.0001743832068238318	
13.254650931947825	-19.881976397921736	0.00038511475250929797	
6.627325465973913	-19.881976397921736	0.00036981811723946716	
0.0	-19.881976397921736	0.00037881921011485116	
-6.627325465973913	-19.881976397921736	0.00035378455473742185	
-13.254650931947825	-19.881976397921736	0.0003054899403562685	
-19.881976397921736	-19.881976397921736	0.0001820734559755868	
-19.881976397921736	-13.254650931947825	0.0003934566124703413	
-19.881976397921736	-6.627325465973913	0.00027231526476107767	
-19.881976397921736	0.0	8.584796359636159e-05	
-19.881976397921736	6.627325465973913	0.0003472250021062612	
-19.881976397921736	13.254650931947825	0.00036706942301587556	
-19.881976397921736	19.881976397921736	0.00026376595379997905	
-13.254650931947825	19.881976397921736	0.0003654366586870491	
-6.627325465973913	19.881976397921736	0.00022684249087329253	
0.0	19.881976397921736	0.00035088450049753646	
6.627325465973913	19.881976397921736	0.00032647296991057965	
13.254650931947825	19.881976397921736	0.00030629428046125256	
19.881976397921736	19.881976397921736	0.00016851815677107856	
```
